# A Surprising formula for the spread of Covid-19 Under Aggressive Management

**DOI:** 10.1101/2020.04.29.20084483

**Authors:** Ivan Cherednik

**Affiliations:** UNC at Chapel Hill

## Abstract

We propose an algebraic-type formula that describes with high accuracy the total number of detected infections for the Covid-19 pandemic in many countries. Our 2-phase formula can be used as a powerful forecasting tool. It is based on the author’s new theory of momentum management of epidemics; Bessel functions are employed. Its 3 parameters are the initial transmission rate, reflecting the viral fitness and “normal” frequency of contacts in the infected areas, and the intensity of prevention measures at phases 1, 2. Austria, Brazil, Germany, Japan, India, Israel, Italy, the Netherlands, Sweden, Switzerland, UK, and the USA are considered, including the second wave in the latter. The forecasting software is provided as a supplement (any groups of countries).

## Supplementary material for "A Surprising formula for the spread of Covid-19 Under Aggressive Management": 2 programs and their description: forwor.txt

```
If[1==1,

(*WORLD:*)
If[1==2,SetDirectory["C:/home/METTSY"]]; 
date=Table[Date[][[i]],{i,1,3}];
Put[date,"badnam.txt"]; prnty=0; prnty=1;
url=0;url=1; url=2; 
reg="ALL"; reg="Europe";
(*MAKE THE REGION HERE*) 
grp=0; grp=1; grpx={"Brazil"};
delprev=0;        
(*CREATE GROUP HERE, AND make delprev==1 TO DELETE PREV FILES:*)
fromfile=0; fromfile=1;
If[fromfile==1&&FileExistsQ["worldfile.txt"],
Get["worldfile.txt"]];
If[delprev==1,                   
If[FileExistsQ["world-prev.dat"],
DeleteFile["world-prev.dat"]];
If[FileExistsQ["world-now.dat"],
DeleteFile["world-now.dat"];
Print["PREVIOUS DATA-FILES DELETED"]]] ;
prntx=1; prntx=0; (*PRINTING IN forworstat.txt*)
rang=90; 
If[reg=="ALL", rang=85]; If[reg=="Europe", rang=90]; If[grp==1, rang=90];

If[grp==1&&Length[grpx]>0,reg=grpx[[1]]];
If[reg=="ALL",  regn="WRD",  regn=ToUpperCase[StringTake[reg,3]]];
If[reg=="ALL",
blist={"World","International","location","Hong Kong",
"South Sudan","Spain"}];
If[reg=="Europe",
blist={"World","International","location","Hong Kong",
"South Sudan","Spain", "Belarus", "Russia", "Ukraine","Moldova",
"United Kingdom"}];
(* EXCUDED FILES IN blist HERE; ADD THOSE FROM "badnam.txt"! *)

wsta=0; wsta=1;
If[wsta==1, Get["forworstat.txt"]]; 

Print[""]; Print["IVAN's FORECAST FOR ",reg,
" : ",date];
Print["THE DATA: raw.githubusercontent.com/owid/covid-19-data/"];
If[url<2,
If[url==0,uuu = ReadList["world-now.txt", Record,
   RecordSeparators -> {",", "\n"}]; luu=Length[uu]/33];
If[url==1,Run["forwdat.ahk"];
uuu = ReadList["worlddata.txt", Record,
   RecordSeparators -> {",", "\n"}]]; 
uu={}; uur={};
Do[If[StringQ[uuu[[s]]],xuu=Characters[uuu[[s]]];xxuu="0";
If[Length[xuu]>4,xxuu=StringJoin[Table[xuu[[i]],{i,1,5}]]];
If[xxuu=="2020-",uu=Join[uu,{{uuu[[s-1]],uuu[[s]],uuu[[s+1]]}}];
uur=Join[uur,{{uuu[[s-3]],uuu[[s-2]],uuu[[s-1]],uuu[[s]],uuu[[s+1]]}}]]],
{s,1,Length[uuu]}]; luu=Length[uu] ]; 

If[url==2,urx = Import["https://raw.githubusercontent.com/owid/covid-19-data/master/public/data/owid-covid-data.csv"]; If[1==2,urx=Get["utest.txt"]]; 
uu={};uur={};
Do[If[StringQ[urx[[s,4]]],xuu=Characters[urx[[s,4]]];xxuu="0";
If[Length[xuu]>4,xxuu=StringJoin[Table[xuu[[i]],{i,1,5}]]];
If[xxuu=="2020-",uu=Join[uu,{{urx[[s,3]],urx[[s,4]],urx[[s,5]]}}];
uur=Join[uur,{{urx[[s,1]],urx[[s,2]],urx[[s,3]],urx[[s,4]],urx[[s,5]]}}]]],
{s,1,Length[urx]}]; luu=Length[uu]];

If [ luu==0, Print["RUN AGAIN: PROBLEM WITH DATA"],
wwx={};
Do[yes=1; Do[If[(grp==0&&uu[[i,1]]==blist[[j]])
||(grp==0&&Not[reg=="ALL"]&&Not[uur[[i,2]]==reg]),yes=0],
{j,1,Length[blist]}];
If[grp==1&&Not[MemberQ[grpx,uu[[i,1]]]],yes=0];
If[yes==1, wwx=Join[wwx,{uu[[i]]}];
If[Length[wwx]==1&&grp==1,regn=uur[[i,1]]]],{i,2,luu}];lwwx=Length[wwx];
datenow = ToExpression[StringSplit[wwx[[lwwx,2]], {"-"}]]; 
dtn=StringJoin[ToString[datenow[[2]]],"-",ToString[datenow[[3]]]];
If[url==2,Put[urx, StringJoin["world-",dtn,".txt"]]];

namx={wwx[[1,1]]}; naml=namx[[1]]; nnn=1; datx[1]={};
Do[namn=wwx[[s]][[1]];
If[Not[namn==naml], nnn=nnn+1; datx[nnn]={};  
namx=Join[namx,{namn}]; naml=namn];
If[namn==naml,datx[nnn]=Join[datx[nnn],{wwx[[s]]}]; 
ldatx[nnn]=Length[datx[nnn]]],{s,1,lwwx}];

nnn=0;  nam={};
Do[If[ldatx[nx]>85,nnn=nnn+1;dat[nnn]=datx[nx];
ldat[nnn]=ldatx[nx]; nam=Join[nam,{namx[[nx]]}],
Print["BAD NAM: n=",nx," nam=",namx[[nx]]]],{nx,1,Length[namx]}];
lnam=Length[nam];
Do[ tab[i]=Table[dat[i][[j,3]],{j,1,ldat[i]}],{i,1,lnam}];

file1=StringJoin["world-table-",dtn,".txt"];
file2=StringJoin["world-stats-",dtn,".txt"];
file3=StringJoin["world-names-",dtn,".txt"];
file4=StringJoin["world-curve-",dtn,".dat"];
file5=StringJoin["world-image-",dtn,".pdf"];
Put[Table[ToExpression[tab[i]],{i,1,lnam}],file1];
lw=Length[tab[1]]; Do[lw=Min[lw,Length[tab[s]]],{s,1,lnam}];
If[grp==1,lw=Min[lw,rang]];
If[Not[FileExistsQ[file2]],
Put[{dat[1][[ldat[1]-lw+1,2]],dat[1][[ldat[1],2]]},file2]];
Put[Table[nam[[s]],{s,1,lnam}],file3];

fil=1;If[FileExistsQ[file1], wss=Get[file1];
Do[lw=Min[lw,Length[wss[[s]]]],{s,1,lnam}]; 
If[grp==1,lw=Min[lw,rang]],
fil=0; wss=Table[tab[s],{s,1,lnam}]];
If[FileExistsQ[file2]&&fil==1, datss=Get[file2]; dats={datss[[1]],datss[[2]]},
dats={dat[1][[ldat[1]-lw+1,2]],dat[1][[ldat[1],2]]}];
If[FileExistsQ[file3]&&fil==1, nams=Get[file3],nams=nam];

If[1==2, fil=1;If[FileExistsQ["world-init.txt"],
wss=Get["world-init.txt"], 
fil=0; wss=Table[tab[s],{s,1,lnam}]];
If[FileExistsQ["world-date-init.txt"]&&fil==1,
dats=Get["world-date-init.txt"],
dats={dat[1][[1,ldat[1]-lw+1]],dat[1][[1,ldat[1]]]}];
If[FileExistsQ["world-nam-init.txt"]&&fil==1,
nams=Get["world-nam-init.txt"],nams=nam]];


co=2.0; do=0.48; do=0.24;
lw=Length[tab[1]]; Do[lw=Min[lw,Length[tab[s]]],{s,1,lnam}];
If[grp==1,lw=Min[lw,rang]];
Do[ (*s*) Print[""];
Print["Forecast ",s," ", nams[[s]]];
Print[ "From ", dat[s][[ldat[s]-lw+1,2]], " - ",
dat[s][[ldat[s],2]]," init cases: ",wss[[s,ldat[s]-lw+1]]]; 
chb=0; If[Not[dat[s][[ldat[s],2]]==dat[1][[ldat[1],2]]],chb=1];
ws=wss[[s]]; wt=Table[ws[[i]],{i,Length[ws]-lw+1,Length[ws]}];
Do[If[chb==0&&wt[[jj+1]]-wt[[jj]]<-5*Abs[wt[[jj]]-wt[[jj-1]]]-100,
chb=1],{jj,lw-21,lw-1}];
If[chb==1,
PutAppend[nams[[s]],"badnam.txt"];Print["BADNAM: ",nams[[s]]]];
wtab[s]=wt; sc=Round[Log[Max[1,wt[[lw]]]]/Log[10.]]-1;
ww = Table[{i/10., (wt[[i]]-wt[[1]])/10^sc}, {i, 1, lw}];
yy = ListPlot[ww, PlotStyle -> {Red, Thick}];
wx=Table[ww[[i]], {i,lw-9,lw}];
fun[c_,d_,x_]:=x^(c/2)*Cos[d*Log[Max[1,x]]]; dis[c_,d_,cc_]:=
Sqrt[Sum[(cc*fun[c,d,wx[[i,1]]]-wx[[i,2]])^2,{i,1,10}]];
mind=1000; cm=co; dm=do; ccm=fun[co,do,wx[[1,1]]/Max[0.1,wx[[1,2]]]];
Do[Do[c=co+j*0.1;d=do+jj*0.02; cc=wx[[1,2]]/Max[0.1,fun[c,d,wx[[1,1]]]];
If[dis[c,d,cc]<mind, mind=dis[c,d,cc]; cm=c; dm=d; ccm=cc;
If[1==2,Print[j," ",jj," min=",mind]]], {j,0,20}],{jj,0,20}]; (*it was 8*)
zz= Plot[ccm*fun[cm,dm,z],{z,0,ww[[lw,1]]}, PlotStyle->{Blue, Thick},
PlotRange->{0,ww[[lw,2]]+1}]; wxz[s]=wx;
lin[s][x_]:=If[(wxz[s][[10,1]]-wxz[s][[1,1]])==0,wxz[s][[1,2]], 
wxz[s][[1,2]]+ ((wxz[s][[10,2]]-wxz[s][[1,2]])/(wxz[s][[10,1]]
-wxz[s][[1,1]]))*(x-wxz[s][[1,1]])];
lcoez[s]=If[(wxz[s][[10,1]]-wxz[s][[1,1]])<0.1,0,
(wxz[s][[10,2]]-wxz[s][[1,2]])/(wxz[s][[10,1]]-wxz[s][[1,1]])];
xx=Plot[If[lin[s][z]>0,lin[s][z],0], {z,0,ww[[lw,1]]}, 
PlotStyle->{Green,Thin},PlotRange->{0,ww[[lw,2]]+1}];
dmin=Sqrt[Sum[(ccm*fun[cm,dm,ww[[i,1]]]-ww[[i,2]])^2,{i,lw-20,lw}]];
dlin=Sqrt[Sum[(lin[s][ww[[i,1]]]-ww[[i,2]])^2,{i,lw-20,lw}]];
top=Exp[ArcTan[cm/(2dm)]/dm];
If[1==2,cmdm=StringJoin["cm=",ToString[cm]," dm=",ToString[dm], " ccm=",
ToString[ccm]," LinTan=",ToString[lcoez[s]]];
midi=StringJoin["mind=",ToString[mind]," dlin=",ToString[dlin], 
" top-day=",If[dlin<mind,"Linear", ToString[top]]];
lmidi=Min[40,Length[Characters[midi]]];lcmdm=Min[40,Length[Characters[cmdm]]];
Print[StringTake[cmdm,lcmdm]];Print[StringTake[midi,lmidi]] ];
Print["cm=",cm," dm=",dm, " ccm=",ccm," tangt=",lcoez[s]];
Print["mind=",mind," dlin=",dlin, " top-day=",
If[dlin<mind,"Linear", top]]; 
scz[s]=sc; ccmz[s]=ccm; cmz[s]=cm; dmz[s]=dm; topz[s]=top;
dlinz[s]=dlin; mindz[s]=mind;
If[1==2&&dlin<mind, Print["Linear is Better"]];
ss=Show[xx,yy,zz]; If[1==2||grp==1||prnty==1,Print[ss]], {s,1,lnam}];
Put[Table[{dats[[1]],dats[[2]],nams[[s]],
scz[s],ccmz[s],cmz[s],dmz[s],topz[s],dlinz[s], 
mindz[s],Table[lin[u][x],{u,1,1}]},{s,1,lnam}],"world-parameters.txt"];

Print[""]; all=lnam; all=lnam; takeall=1; neg=1; (*takeall=0 - phase 2 only*)
glist={}; cgood=0;  ctake=0; tlist={};       (*neg=1 - allow negative*)
Do[(*s*) If[(topz[s]<lw/10+4&&dlinz[s]>1.5*mindz[s])||
lcoez[s]<0.4,
cgood=cgood+1;
glist=Join[glist,{nam[[s]]}]];
If[dlinz[s]>mindz[s],ctake=ctake+1;
tlist=Join[tlist,{nam[[s]]}]],{s,1,lnam}];
If[1==2,zzz=Table[lin[s][3.8],{s,3,3}][[1]];Print[zzz];
Do[If[dlinz[s]<mindz[s],Print[ takeall*(10^scz[s])*lin[s][4.2]]],{s,1,lnam}]];
full[x_]:=Sum[If[dlinz[s]<mindz[s], takeall*(10^scz[s])*lin[s][x],
If[x<topz[s]||neg==1,(10^scz[s])*ccmz[s]*fun[cmz[s],dmz[s],x],
(10^scz[s])*ccmz[s]*fun[cmz[s],dmz[s],topz[s]] ]],{s,1,all}]; 
total=Table[Sum[If[dlinz[i]<mindz[i],takeall,1]*
wtab[i][[j]],{i,1,all}],{j,1,lw}];
scc=Round[Log[total[[lw]]]/Log[10.]]-1;
Print["TOTAL ",all," COUNTRIES: ", dat[1][[ldat[1]-lw+1,2]], " - ",
dat[1][[ldat[1],2]], "  Init=",
total[[1]], " scc=",scc]; Print[""];
Print["Countries: Phase-two ",cgood,";  Non-Linear ",ctake]; 
Print[""];
wtotx = Table[{i/10., (total[[i]]-total[[1]])/10^scc}, {i, 1, rang}];
wtoty = Table[{i/10., (total[[i]]-total[[1]])/10^scc}, {i, rang, lw}];
xtot = ListPlot[wtotx, PlotStyle -> {Red, Thick}];
ytot = ListPlot[wtoty, PlotStyle -> {Blue, Thick}];
ztot = Plot[If[full[z] > 0, full[z]/10^scc, 0], {z, 0, lw/10.}, 
PlotStyle -> {Blue, Thin}, PlotRange->{0,wtoty[[1,2]]+1}];
sss=Show[ztot,xtot,ytot]; Print[sss];

zro=0; zio=50;
Do[If[full[zi/10.+0.2]<full[zi/10.] && zio==50,
zro= full[zi/10.]/10^scc; zio=zi],{zi,50,Min[lw+120,2*lw]}];
If[zio==50, zio=Min[2*lw,lw+120]; zro=full[zio/10.]/10^(scc)];
datio=ToExpression[StringSplit[dat[1][[ldat[1]-lw+1,2]], "-"]];
If[1==2,datio={2020, 3, 17}]; zidd=DatePlus[datio,zio];
zid=StringJoin[ToString[zidd[[2]]],"-",
ToString[zidd[[3]]]]; ptt={zio/10.,zro};
zrom=Round[10^scc*zro/1000.];
If[1==2,zid="10-19"];
xxtott = ListPlot[wtotx, PlotStyle -> {Red, Thick}];
yytott = ListPlot[wtoty, PlotStyle -> {Blue, Thick}];
zztott = Plot[If[full[z] > 0, full[z]/10^scc, 0], 
{z, 0, zio/10.}, PlotStyle -> {Purple, Thickness[0.003]}, 
PlotRange -> {0, 2*wtoty[[1, 2]] + 1}];
zzztott=Graphics[{White,Disk[ptt,.9],PointSize[Large], Purple,
Text[Style[zid, Bold, Italic, 8 ], Offset[{-0, +0}, ptt]]}];
sssst = Show[zztott,zzztott,xxtott,yytott]; 
If[Not[FileExistsQ[file4]]||Not[FileExistsQ["world-prev.dat"]],
If[FileExistsQ["world-prev.dat"]&&FileExistsQ["world-now.dat"],
DeleteFile["world-prev.dat"]];
If[FileExistsQ["world-now.dat"],
CopyFile["world-now.dat","world-prev.dat"]]];
Put[sssst,file4]; Put[sssst,"world-now.dat"];
If[1==2,Export[file5,sssst];Print[sssst]]; 
If[1==2,ssxxt=Get["C:/home/METTSY/world-init.dat"];Print[ssxxt]];
If[1==2,ssxxt = Get["world-init.dat"];
xxxx=Show[zztot, zzztot, yytot, ssxx]; If[1==2,Print[xxxx]]];
Print["EXPECT TOT=", zro," AT ",zid];Print[""];
Print["PHASE-2: ",cgood," FROM ",all,", LIST:"];
Print[glist];Print[""];
Print["PHASE-1: ",Length[nam]-cgood," FROM ",all,", LIST:"];
Print[Complement[nam,glist]];Print[""];
Print["NON-LIN: ",ctake," FROM ",all,", LIST:"];
Print[tlist];Print[""];
Print["ALL CONSIDERED COUNTRIES: "];
Print[nam]; Print[""];

If[1==2,Clear[labx]];

If[1==1,
yytot = ListPlot[wtoty, PlotStyle -> {Blue, Thick}];
xxtot = ListPlot[wtotx, PlotStyle -> {Red, Thick}, 
   PlotLabels ->  
    Placed[{StringJoin["Dots: Total cases","        ",
"\n from ", dats[[1]],"        ", 
                  "\n to ", dats[[2]],  "        ",
"\n at ", ToString[Round[(total[[lw]]-total[[1]])/1000]],"K         "]}, 
{0,Above}]];
labxx=StringJoin["Ivan Cherednik's projection for Covid-19 in ",regn];
If[FileExistsQ[file2],uxux=Get[file2]; If[Length[uxux]>4,
ptx={uxux[[3]]/10.,uxux[[4]]/10^scc};ptd=uxux[[5]];
labxx=StringJoin[labxx,"\n","9 day average: at ",ptd," about ",
ToString[Round[uxux[[4]]]],"K"]]];
If[StringQ[labx], labxx=StringJoin[labxx,labx]];

zztot = Plot[
If[full[z] > 0, full[z]/10^scc, 0], {z, 0, zio/10.+3}, 
   PlotStyle -> {Blue, Thickness[0.004]}, LabelStyle -> {Blue}, 
PlotLabel -> Style[labxx, 12, Black, Background -> Lighter[Yellow,0.8],
"\n\n\n TEST"],
PlotLabels -> 
    Placed[{StringJoin["\n\n\n\n\n\n\n\n Current ",regn,
"-forecast: 
", ToString[zio/10.],"(",zid,")",
" with ", ToString[zrom],"K"],
                 Style["\n\n\n\n\n\n\n\n\n\n\n Prior forecast: purple   ", 
Purple, Italic],
Style[If[StringQ[labx]&&1==2,
                   "\n\n\n\n\n\n\n\n\n\n\n\n\n Average curve is gray    ",""], 
Gray, Italic]}, Right], 
   PlotRange -> {0, 2*wtoty[[1,2]]+1}];


zztotf = Plot[
If[full[z] > 0, full[z]/10^scc, 0], {z, 0, zio/10.+3}, 
   PlotStyle -> {Blue, Thickness[0.004]}, LabelStyle -> {Blue}, 
PlotLabel -> Style[labxx, 12, Black, Background -> Lighter[Yellow,0.8]],
PlotLabels -> 
    Placed[{StringJoin["\n\n\n\n\n\n\n Current ",regn,
"-forecast:","\n", ToString[zio/10.],"(",zid,")",
" with ", ToString[zrom],"K"],
                 Style["\n\n\n\n\n\n\n\n\n\n Prior forecast is purple", 
Purple, Italic],
Style[If[StringQ[labx],
                       "\n\n\n\n\n\n\n\n\n\n\n\n Average curve is gray ",""], 
Gray, Italic]}, Right], 
   PlotRange -> {0, 2*wtoty[[1,2]]+1}];

If[zio > Min[1.5*lw, lw + 90], 
  zztotf = 
   Plot[If[full[z] > 0, full[z]/10^scc, 0], {z, 0, zio/10. + 3}, 
    PlotStyle -> {Blue, Thickness[0.004]}, LabelStyle -> {Blue}, 
    PlotLabel -> 
     Style[labxx, 12, Black, Background -> Lighter[Yellow, 0.8]], 
    PlotLabels -> 
     Placed[{StringJoin["\n\n\n\n\n\n\n\n\n\n", 
        "\n\n\n\n\n\n\n\n\n\n",           
        "               Current ", regn, "-forecast:", 
        "\n               ", ToString[zio/10.], "(", zid, ")", 
        " with ", ToString[zrom], "K"], 
       Style[
        StringJoin["\n\n\n\n\n\n\n\n\n\n\n\n\n", 
         "\n\n\n\n\n\n\n\n\n\n", "Prior forecast is purple"], Purple, 
        Italic], 
       Style[
        If[StringQ[labx], 
         StringJoin["\n\n\n\n\n\n\n\n\n\n\n\n\n\n\n\n\n\n", 
          "\n\n\n\n\n\n\n",
          "Average curve is gray"], ""], Gray, Italic]}, Right], 
    PlotRange -> {0, 2*wtoty[[1, 2]] + 1}]];

If[1==2&&zio==Min[2*lw,lw+120],
zztotf = Plot[
If[full[z] > 0, full[z]/10^scc, 0], {z, 0, zio/10.+3}, 
   PlotStyle -> {Blue, Thickness[0.004]}, LabelStyle -> {Blue}, 
PlotLabel -> Style[labxx, 12, Black, Background -> Lighter[Yellow,0.8]],
   PlotRange -> {0, 2*wtoty[[1,2]]+1}]];

zzztot=Graphics[
{PointSize[0.015], Blue, Arrowheads[Small],
Arrow[{ptt,{zio/10.,zro+1.7}}],
Point[ptt], Text[Style[zid,Bold, 12], Offset[{-0, +30}, ptt]]}];
If[1==2,sssx = Show[zztot,zzztot,yytot]; Print[sssx]]; 
If[1==2,Put[sssx, "C:/home/METTSY/world-now.dat"]];
If[10==11,ssxx = Get["world-init.dat"]; If[1==2,Print[ssxx]]]; 
If[10==10, ssxxx=zzztot; If[FileExistsQ["world-prev.dat"],
ssxxx = Get["world-prev.dat"]]; If[1==2,Print[ssxxx]]]; 
If[10==11,xxxx = Show[zztot, zzztot, ssxxx, yytot]; Print[xxxx]];
If[10==11,xxxx = Show[zztot, zzztot, ssxx,  ssxxx,yytot]; Print[xxxx]];
Export[file5, xxxx]; Export["world-now.pdf", xxxx];
If[1==1&&StringQ[labx],
If[1==2,ssxxxx = Get["world-curve-6-7.dat"]]; 
ssxxxx=Show[ztota,zzztota];
If[10==12,xxxxx = 
Show[zztotf, zzztot, yytot, ssxx, ssxxx, ssxxxx]; Print[xxxxx] ];  
xxxxx = Show[zztotf, zzztot, xxtot,  yytot, ssxxx, ssxxxx]; Print[xxxxx];  
Export[file5, xxxxx]; Export["world-now.pdf", xxxxx];
Export["world-full.pdf", xxxxx];Export["world-full.dat",xxxxx]];
]]]
```
