## Supplementary material for "A Surprising formula for the spread of Covid-19 Under Aggressive Management": 2 programs and their description: README-WORLD.txt

```
USE THIS PROGRAM, CREATED BY IVAN CHEREDNIK,
AT YOUR OWN RISK. IT IS DESIGNED TO PRODUCE
PROJECTIONS BASED ON THE LATEST 20 DAYS, SO
FLUCTUATION ARE GRANTED.  FORECASTS ARE THE 
MAXIMUMA OF SLOW FORECAST CURVES; THE DAILY
SPIKES ARE NORMAL. MOVING AVERAGES PROVIDED 
FOR 9 PRIOR DATES ARE GENERALLY MORE STABLE.
EXPECT THE  "SATURATION"  TO MOVE OVER TIME. 
IF THERE IS NONE THEN 4 MONTHS WILL BE USED.
THE PROGRAM IS TO USE ONLY FOR LATER STAGES. 

CURVE AVERAGES OF TOTAL NUMBER OF CASES ARE 
THE MOST RELIABLE. EXPECT PROJECTIONS TO BE
CLOSE TO THIS NUMBER "NOW" DURING THE FINAL
COVID STAGES,  TO OCCUR IN ABOUT 10-40 DAYS.

TO USE IT, YOU MUST AGREE WITH THESE TERMS.
ALL CREDITS GO TO IVAN CHEREDNIK, THE DATA:
 githubusercontent.com/owid/covid-19-data.
THE PROGRAM WAS CHECKED FOR MATHEMATICA 11.

1) PUT THE FILES IN ANY FOLDER. IF YOU USE
MathKern, THEN MAKE IT THE START FOLDER IN
"MathKern Properties". ALTERNATIVELY,  AND 
FOR "FULL" MATHEMATICA, BEGIN WITH COMMAND
SetDirectory["your folder"], NOTICE QUOTES.
THEN DO "<<forwor.txt"; THE OUTPUT WILL BE  
IN "world-full.pdf"  (IF YOU USE MathKern).

2) EXE-TOOL.  CHANGE PATH OF "math.exe" TO 
ITS ACTUAL ONE IN YOUR SYSTEM, WHICH IS IN 
"mathpath.txt" (WITH QUOTES THERE).  CLICK 
ON "foreurun.exe" AND AFTER 30-40  SECONDS 
"world-full.pdf" OPENS. THE  COVID-19 DATA 
ARE UPDATED DAILY; THERE IS NO HARM TO RUN 
"foreurun.exe"   AS MANY TIMES AS YOU WISH

3) FILE "worldfile.txt" CONTROLS COUNTRIES
AND REGIONS. MAKE reg="ALL"  FOR THE WORLD,
IT CAN BE reg="Europe","North America",ETC.
BY MAKING  grp=1  YOU WILL RUN IT FOR YOUR 
GROUP grpx={"United States","Brazil"}, ETC.
MAKE delprev=1  FOR THE 1st RUN WITH A NEW
GROUP/REGION;  OLD OUTPUTS WILL BE DELETED.

THE PDF FILES PRODUCED BY "forwor.txt" AND
ITS OUTPUT IN  MATHEMATICA CONTAIN FURTHER 
RELEVANT INFORMATION. THIS SOFTWARE IS NOT 
FOR ANY COMMERCIAL USE; THIS IS A RESEARCH
TOOL! YOUR COMMENTS ARE APPRECIATED. -IVAN
```
