## Supplementary material for "A Surprising formula for the spread of Covid-19 Under Aggressive Management": 2 programs and their description: world-7-8.txt (part 1 of 8)

```
{{"iso_code", "continent", "location", "date", "total_cases", "new_cases", 
  "total_deaths", "new_deaths", "total_cases_per_million", 
  "new_cases_per_million", "total_deaths_per_million", 
  "new_deaths_per_million", "total_tests", "new_tests", 
  "total_tests_per_thousand", "new_tests_per_thousand", "new_tests_smoothed", 
  "new_tests_smoothed_per_thousand", "tests_units", "stringency_index", 
  "population", "population_density", "median_age", "aged_65_older", 
  "aged_70_older", "gdp_per_capita", "extreme_poverty", "cvd_death_rate", 
  "diabetes_prevalence", "female_smokers", "male_smokers", 
  "handwashing_facilities", "hospital_beds_per_thousand", "life_expectancy"}, 
 {"AFG", "Asia", "Afghanistan", "2019-12-31", 0., 0., 0., 0., 0., 0., 0., 0., 
  "", "", "", "", "", "", "", "", 3.8928341*^7, 54.422, 18.6, 2.581, 1.337, 
  1803.987, "", 597.029, 9.59, "", "", 37.746, 0.5, 64.83}, 
 {"AFG", "Asia", "Afghanistan", "2020-01-01", 0., 0., 0., 0., 0., 0., 0., 0., 
  "", "", "", "", "", "", "", 0., 3.8928341*^7, 54.422, 18.6, 2.581, 1.337, 
  1803.987, "", 597.029, 9.59, "", "", 37.746, 0.5, 64.83}, 
 {"AFG", "Asia", "Afghanistan", "2020-01-02", 0., 0., 0., 0., 0., 0., 0., 0., 
  "", "", "", "", "", "", "", 0., 3.8928341*^7, 54.422, 18.6, 2.581, 1.337, 
  1803.987, "", 597.029, 9.59, "", "", 37.746, 0.5, 64.83}, 
 {"AFG", "Asia", "Afghanistan", "2020-01-03", 0., 0., 0., 0., 0., 0., 0., 0., 
  "", "", "", "", "", "", "", 0., 3.8928341*^7, 54.422, 18.6, 2.581, 1.337, 
  1803.987, "", 597.029, 9.59, "", "", 37.746, 0.5, 64.83}, 
 {"AFG", "Asia", "Afghanistan", "2020-01-04", 0., 0., 0., 0., 0., 0., 0., 0., 
  "", "", "", "", "", "", "", 0., 3.8928341*^7, 54.422, 18.6, 2.581, 1.337, 
  1803.987, "", 597.029, 9.59, "", "", 37.746, 0.5, 64.83}, 
 {"AFG", "Asia", "Afghanistan", "2020-01-05", 0., 0., 0., 0., 0., 0., 0., 0., 
  "", "", "", "", "", "", "", 0., 3.8928341*^7, 54.422, 18.6, 2.581, 1.337, 
  1803.987, "", 597.029, 9.59, "", "", 37.746, 0.5, 64.83}, 
 {"AFG", "Asia", "Afghanistan", "2020-01-06", 0., 0., 0., 0., 0., 0., 0., 0., 
  "", "", "", "", "", "", "", 0., 3.8928341*^7, 54.422, 18.6, 2.581, 1.337, 
  1803.987, "", 597.029, 9.59, "", "", 37.746, 0.5, 64.83}, 
 {"AFG", "Asia", "Afghanistan", "2020-01-07", 0., 0., 0., 0., 0., 0., 0., 0., 
  "", "", "", "", "", "", "", 0., 3.8928341*^7, 54.422, 18.6, 2.581, 1.337, 
  1803.987, "", 597.029, 9.59, "", "", 37.746, 0.5, 64.83}, 
 {"AFG", "Asia", "Afghanistan", "2020-01-08", 0., 0., 0., 0., 0., 0., 0., 0., 
  "", "", "", "", "", "", "", 0., 3.8928341*^7, 54.422, 18.6, 2.581, 1.337, 
  1803.987, "", 597.029, 9.59, "", "", 37.746, 0.5, 64.83}, 
 {"AFG", "Asia", "Afghanistan", "2020-01-09", 0., 0., 0., 0., 0., 0., 0., 0., 
  "", "", "", "", "", "", "", 0., 3.8928341*^7, 54.422, 18.6, 2.581, 1.337, 
  1803.987, "", 597.029, 9.59, "", "", 37.746, 0.5, 64.83}, 
 {"AFG", "Asia", "Afghanistan", "2020-01-10", 0., 0., 0., 0., 0., 0., 0., 0., 
  "", "", "", "", "", "", "", 0., 3.8928341*^7, 54.422, 18.6, 2.581, 1.337, 
  1803.987, "", 597.029, 9.59, "", "", 37.746, 0.5, 64.83}, 
 {"AFG", "Asia", "Afghanistan", "2020-01-11", 0., 0., 0., 0., 0., 0., 0., 0., 
  "", "", "", "", "", "", "", 0., 3.8928341*^7, 54.422, 18.6, 2.581, 1.337, 
  1803.987, "", 597.029, 9.59, "", "", 37.746, 0.5, 64.83}, 
 {"AFG", "Asia", "Afghanistan", "2020-01-12", 0., 0., 0., 0., 0., 0., 0., 0., 
  "", "", "", "", "", "", "", 0., 3.8928341*^7, 54.422, 18.6, 2.581, 1.337, 
  1803.987, "", 597.029, 9.59, "", "", 37.746, 0.5, 64.83}, 
 {"AFG", "Asia", "Afghanistan", "2020-01-13", 0., 0., 0., 0., 0., 0., 0., 0., 
  "", "", "", "", "", "", "", 0., 3.8928341*^7, 54.422, 18.6, 2.581, 1.337, 
  1803.987, "", 597.029, 9.59, "", "", 37.746, 0.5, 64.83}, 
 {"AFG", "Asia", "Afghanistan", "2020-01-14", 0., 0., 0., 0., 0., 0., 0., 0., 
  "", "", "", "", "", "", "", 0., 3.8928341*^7, 54.422, 18.6, 2.581, 1.337, 
  1803.987, "", 597.029, 9.59, "", "", 37.746, 0.5, 64.83}, 
 {"AFG", "Asia", "Afghanistan", "2020-01-15", 0., 0., 0., 0., 0., 0., 0., 0., 
  "", "", "", "", "", "", "", 0., 3.8928341*^7, 54.422, 18.6, 2.581, 1.337, 
  1803.987, "", 597.029, 9.59, "", "", 37.746, 0.5, 64.83}, 
 {"AFG", "Asia", "Afghanistan", "2020-01-16", 0., 0., 0., 0., 0., 0., 0., 0., 
  "", "", "", "", "", "", "", 0., 3.8928341*^7, 54.422, 18.6, 2.581, 1.337, 
  1803.987, "", 597.029, 9.59, "", "", 37.746, 0.5, 64.83}, 
 {"AFG", "Asia", "Afghanistan", "2020-01-17", 0., 0., 0., 0., 0., 0., 0., 0., 
  "", "", "", "", "", "", "", 0., 3.8928341*^7, 54.422, 18.6, 2.581, 1.337, 
  1803.987, "", 597.029, 9.59, "", "", 37.746, 0.5, 64.83}, 
 {"AFG", "Asia", "Afghanistan", "2020-01-18", 0., 0., 0., 0., 0., 0., 0., 0., 
  "", "", "", "", "", "", "", 0., 3.8928341*^7, 54.422, 18.6, 2.581, 1.337, 
  1803.987, "", 597.029, 9.59, "", "", 37.746, 0.5, 64.83}, 
 {"AFG", "Asia", "Afghanistan", "2020-01-19", 0., 0., 0., 0., 0., 0., 0., 0., 
  "", "", "", "", "", "", "", 0., 3.8928341*^7, 54.422, 18.6, 2.581, 1.337, 
  1803.987, "", 597.029, 9.59, "", "", 37.746, 0.5, 64.83}, 
 {"AFG", "Asia", "Afghanistan", "2020-01-20", 0., 0., 0., 0., 0., 0., 0., 0., 
  "", "", "", "", "", "", "", 0., 3.8928341*^7, 54.422, 18.6, 2.581, 1.337, 
  1803.987, "", 597.029, 9.59, "", "", 37.746, 0.5, 64.83}, 
 {"AFG", "Asia", "Afghanistan", "2020-01-21", 0., 0., 0., 0., 0., 0., 0., 0., 
  "", "", "", "", "", "", "", 0., 3.8928341*^7, 54.422, 18.6, 2.581, 1.337, 
  1803.987, "", 597.029, 9.59, "", "", 37.746, 0.5, 64.83}, 
 {"AFG", "Asia", "Afghanistan", "2020-01-22", 0., 0., 0., 0., 0., 0., 0., 0., 
  "", "", "", "", "", "", "", 0., 3.8928341*^7, 54.422, 18.6, 2.581, 1.337, 
  1803.987, "", 597.029, 9.59, "", "", 37.746, 0.5, 64.83}, 
 {"AFG", "Asia", "Afghanistan", "2020-01-23", 0., 0., 0., 0., 0., 0., 0., 0., 
  "", "", "", "", "", "", "", 0., 3.8928341*^7, 54.422, 18.6, 2.581, 1.337, 
  1803.987, "", 597.029, 9.59, "", "", 37.746, 0.5, 64.83}, 
 {"AFG", "Asia", "Afghanistan", "2020-01-24", 0., 0., 0., 0., 0., 0., 0., 0., 
  "", "", "", "", "", "", "", 0., 3.8928341*^7, 54.422, 18.6, 2.581, 1.337, 
  1803.987, "", 597.029, 9.59, "", "", 37.746, 0.5, 64.83}, 
 {"AFG", "Asia", "Afghanistan", "2020-01-25", 0., 0., 0., 0., 0., 0., 0., 0., 
  "", "", "", "", "", "", "", 0., 3.8928341*^7, 54.422, 18.6, 2.581, 1.337, 
  1803.987, "", 597.029, 9.59, "", "", 37.746, 0.5, 64.83}, 
 {"AFG", "Asia", "Afghanistan", "2020-01-26", 0., 0., 0., 0., 0., 0., 0., 0., 
  "", "", "", "", "", "", "", 0., 3.8928341*^7, 54.422, 18.6, 2.581, 1.337, 
  1803.987, "", 597.029, 9.59, "", "", 37.746, 0.5, 64.83}, 
 {"AFG", "Asia", "Afghanistan", "2020-01-27", 0., 0., 0., 0., 0., 0., 0., 0., 
  "", "", "", "", "", "", "", 0., 3.8928341*^7, 54.422, 18.6, 2.581, 1.337, 
  1803.987, "", 597.029, 9.59, "", "", 37.746, 0.5, 64.83}, 
 {"AFG", "Asia", "Afghanistan", "2020-01-28", 0., 0., 0., 0., 0., 0., 0., 0., 
  "", "", "", "", "", "", "", 0., 3.8928341*^7, 54.422, 18.6, 2.581, 1.337, 
  1803.987, "", 597.029, 9.59, "", "", 37.746, 0.5, 64.83}, 
 {"AFG", "Asia", "Afghanistan", "2020-01-29", 0., 0., 0., 0., 0., 0., 0., 0., 
  "", "", "", "", "", "", "", 0., 3.8928341*^7, 54.422, 18.6, 2.581, 1.337, 
  1803.987, "", 597.029, 9.59, "", "", 37.746, 0.5, 64.83}, 
 {"AFG", "Asia", "Afghanistan", "2020-01-30", 0., 0., 0., 0., 0., 0., 0., 0., 
  "", "", "", "", "", "", "", 0., 3.8928341*^7, 54.422, 18.6, 2.581, 1.337, 
  1803.987, "", 597.029, 9.59, "", "", 37.746, 0.5, 64.83}, 
 {"AFG", "Asia", "Afghanistan", "2020-01-31", 0., 0., 0., 0., 0., 0., 0., 0., 
  "", "", "", "", "", "", "", 0., 3.8928341*^7, 54.422, 18.6, 2.581, 1.337, 
  1803.987, "", 597.029, 9.59, "", "", 37.746, 0.5, 64.83}, 
 {"AFG", "Asia", "Afghanistan", "2020-02-01", 0., 0., 0., 0., 0., 0., 0., 0., 
  "", "", "", "", "", "", "", 0., 3.8928341*^7, 54.422, 18.6, 2.581, 1.337, 
  1803.987, "", 597.029, 9.59, "", "", 37.746, 0.5, 64.83}, 
 {"AFG", "Asia", "Afghanistan", "2020-02-02", 0., 0., 0., 0., 0., 0., 0., 0., 
  "", "", "", "", "", "", "", 0., 3.8928341*^7, 54.422, 18.6, 2.581, 1.337, 
  1803.987, "", 597.029, 9.59, "", "", 37.746, 0.5, 64.83}, 
 {"AFG", "Asia", "Afghanistan", "2020-02-03", 0., 0., 0., 0., 0., 0., 0., 0., 
  "", "", "", "", "", "", "", 0., 3.8928341*^7, 54.422, 18.6, 2.581, 1.337, 
  1803.987, "", 597.029, 9.59, "", "", 37.746, 0.5, 64.83}, 
 {"AFG", "Asia", "Afghanistan", "2020-02-04", 0., 0., 0., 0., 0., 0., 0., 0., 
  "", "", "", "", "", "", "", 0., 3.8928341*^7, 54.422, 18.6, 2.581, 1.337, 
  1803.987, "", 597.029, 9.59, "", "", 37.746, 0.5, 64.83}, 
 {"AFG", "Asia", "Afghanistan", "2020-02-05", 0., 0., 0., 0., 0., 0., 0., 0., 
  "", "", "", "", "", "", "", 0., 3.8928341*^7, 54.422, 18.6, 2.581, 1.337, 
  1803.987, "", 597.029, 9.59, "", "", 37.746, 0.5, 64.83}, 
 {"AFG", "Asia", "Afghanistan", "2020-02-06", 0., 0., 0., 0., 0., 0., 0., 0., 
  "", "", "", "", "", "", "", 0., 3.8928341*^7, 54.422, 18.6, 2.581, 1.337, 
  1803.987, "", 597.029, 9.59, "", "", 37.746, 0.5, 64.83}, 
 {"AFG", "Asia", "Afghanistan", "2020-02-07", 0., 0., 0., 0., 0., 0., 0., 0., 
  "", "", "", "", "", "", "", 0., 3.8928341*^7, 54.422, 18.6, 2.581, 1.337, 
  1803.987, "", 597.029, 9.59, "", "", 37.746, 0.5, 64.83}, 
 {"AFG", "Asia", "Afghanistan", "2020-02-08", 0., 0., 0., 0., 0., 0., 0., 0., 
  "", "", "", "", "", "", "", 0., 3.8928341*^7, 54.422, 18.6, 2.581, 1.337, 
  1803.987, "", 597.029, 9.59, "", "", 37.746, 0.5, 64.83}, 
 {"AFG", "Asia", "Afghanistan", "2020-02-09", 0., 0., 0., 0., 0., 0., 0., 0., 
  "", "", "", "", "", "", "", 0., 3.8928341*^7, 54.422, 18.6, 2.581, 1.337, 
  1803.987, "", 597.029, 9.59, "", "", 37.746, 0.5, 64.83}, 
 {"AFG", "Asia", "Afghanistan", "2020-02-10", 0., 0., 0., 0., 0., 0., 0., 0., 
  "", "", "", "", "", "", "", 0., 3.8928341*^7, 54.422, 18.6, 2.581, 1.337, 
  1803.987, "", 597.029, 9.59, "", "", 37.746, 0.5, 64.83}, 
 {"AFG", "Asia", "Afghanistan", "2020-02-11", 0., 0., 0., 0., 0., 0., 0., 0., 
  "", "", "", "", "", "", "", 0., 3.8928341*^7, 54.422, 18.6, 2.581, 1.337, 
  1803.987, "", 597.029, 9.59, "", "", 37.746, 0.5, 64.83}, 
 {"AFG", "Asia", "Afghanistan", "2020-02-12", 0., 0., 0., 0., 0., 0., 0., 0., 
  "", "", "", "", "", "", "", 0., 3.8928341*^7, 54.422, 18.6, 2.581, 1.337, 
  1803.987, "", 597.029, 9.59, "", "", 37.746, 0.5, 64.83}, 
 {"AFG", "Asia", "Afghanistan", "2020-02-13", 0., 0., 0., 0., 0., 0., 0., 0., 
  "", "", "", "", "", "", "", 0., 3.8928341*^7, 54.422, 18.6, 2.581, 1.337, 
  1803.987, "", 597.029, 9.59, "", "", 37.746, 0.5, 64.83}, 
 {"AFG", "Asia", "Afghanistan", "2020-02-14", 0., 0., 0., 0., 0., 0., 0., 0., 
  "", "", "", "", "", "", "", 0., 3.8928341*^7, 54.422, 18.6, 2.581, 1.337, 
  1803.987, "", 597.029, 9.59, "", "", 37.746, 0.5, 64.83}, 
 {"AFG", "Asia", "Afghanistan", "2020-02-15", 0., 0., 0., 0., 0., 0., 0., 0., 
  "", "", "", "", "", "", "", 0., 3.8928341*^7, 54.422, 18.6, 2.581, 1.337, 
  1803.987, "", 597.029, 9.59, "", "", 37.746, 0.5, 64.83}, 
 {"AFG", "Asia", "Afghanistan", "2020-02-16", 0., 0., 0., 0., 0., 0., 0., 0., 
  "", "", "", "", "", "", "", 0., 3.8928341*^7, 54.422, 18.6, 2.581, 1.337, 
  1803.987, "", 597.029, 9.59, "", "", 37.746, 0.5, 64.83}, 
 {"AFG", "Asia", "Afghanistan", "2020-02-17", 0., 0., 0., 0., 0., 0., 0., 0., 
  "", "", "", "", "", "", "", 0., 3.8928341*^7, 54.422, 18.6, 2.581, 1.337, 
  1803.987, "", 597.029, 9.59, "", "", 37.746, 0.5, 64.83}, 
 {"AFG", "Asia", "Afghanistan", "2020-02-18", 0., 0., 0., 0., 0., 0., 0., 0., 
  "", "", "", "", "", "", "", 0., 3.8928341*^7, 54.422, 18.6, 2.581, 1.337, 
  1803.987, "", 597.029, 9.59, "", "", 37.746, 0.5, 64.83}, 
 {"AFG", "Asia", "Afghanistan", "2020-02-19", 0., 0., 0., 0., 0., 0., 0., 0., 
  "", "", "", "", "", "", "", 0., 3.8928341*^7, 54.422, 18.6, 2.581, 1.337, 
  1803.987, "", 597.029, 9.59, "", "", 37.746, 0.5, 64.83}, 
 {"AFG", "Asia", "Afghanistan", "2020-02-20", 0., 0., 0., 0., 0., 0., 0., 0., 
  "", "", "", "", "", "", "", 0., 3.8928341*^7, 54.422, 18.6, 2.581, 1.337, 
  1803.987, "", 597.029, 9.59, "", "", 37.746, 0.5, 64.83}, 
 {"AFG", "Asia", "Afghanistan", "2020-02-21", 0., 0., 0., 0., 0., 0., 0., 0., 
  "", "", "", "", "", "", "", 0., 3.8928341*^7, 54.422, 18.6, 2.581, 1.337, 
  1803.987, "", 597.029, 9.59, "", "", 37.746, 0.5, 64.83}, 
 {"AFG", "Asia", "Afghanistan", "2020-02-22", 0., 0., 0., 0., 0., 0., 0., 0., 
  "", "", "", "", "", "", "", 0., 3.8928341*^7, 54.422, 18.6, 2.581, 1.337, 
  1803.987, "", 597.029, 9.59, "", "", 37.746, 0.5, 64.83}, 
 {"AFG", "Asia", "Afghanistan", "2020-02-23", 0., 0., 0., 0., 0., 0., 0., 0., 
  "", "", "", "", "", "", "", 8.33, 3.8928341*^7, 54.422, 18.6, 2.581, 1.337, 
  1803.987, "", 597.029, 9.59, "", "", 37.746, 0.5, 64.83}, 
 {"AFG", "Asia", "Afghanistan", "2020-02-24", 0., 0., 0., 0., 0., 0., 0., 0., 
  "", "", "", "", "", "", "", 8.33, 3.8928341*^7, 54.422, 18.6, 2.581, 1.337, 
  1803.987, "", 597.029, 9.59, "", "", 37.746, 0.5, 64.83}, 
 {"AFG", "Asia", "Afghanistan", "2020-02-25", 1., 1., 0., 0., 0.026, 0.026, 
  0., 0., "", "", "", "", "", "", "", 8.33, 3.8928341*^7, 54.422, 18.6, 
  2.581, 1.337, 1803.987, "", 597.029, 9.59, "", "", 37.746, 0.5, 64.83}, 
 {"AFG", "Asia", "Afghanistan", "2020-02-26", 1., 0., 0., 0., 0.026, 0., 0., 
  0., "", "", "", "", "", "", "", 8.33, 3.8928341*^7, 54.422, 18.6, 2.581, 
  1.337, 1803.987, "", 597.029, 9.59, "", "", 37.746, 0.5, 64.83}, 
 {"AFG", "Asia", "Afghanistan", "2020-02-27", 1., 0., 0., 0., 0.026, 0., 0., 
  0., "", "", "", "", "", "", "", 8.33, 3.8928341*^7, 54.422, 18.6, 2.581, 
  1.337, 1803.987, "", 597.029, 9.59, "", "", 37.746, 0.5, 64.83}, 
 {"AFG", "Asia", "Afghanistan", "2020-02-28", 1., 0., 0., 0., 0.026, 0., 0., 
  0., "", "", "", "", "", "", "", 8.33, 3.8928341*^7, 54.422, 18.6, 2.581, 
  1.337, 1803.987, "", 597.029, 9.59, "", "", 37.746, 0.5, 64.83}, 
 {"AFG", "Asia", "Afghanistan", "2020-02-29", 1., 0., 0., 0., 0.026, 0., 0., 
  0., "", "", "", "", "", "", "", 8.33, 3.8928341*^7, 54.422, 18.6, 2.581, 
  1.337, 1803.987, "", 597.029, 9.59, "", "", 37.746, 0.5, 64.83}, 
 {"AFG", "Asia", "Afghanistan", "2020-03-01", 1., 0., 0., 0., 0.026, 0., 0., 
  0., "", "", "", "", "", "", "", 27.78, 3.8928341*^7, 54.422, 18.6, 2.581, 
  1.337, 1803.987, "", 597.029, 9.59, "", "", 37.746, 0.5, 64.83}, 
 {"AFG", "Asia", "Afghanistan", "2020-03-02", 1., 0., 0., 0., 0.026, 0., 0., 
  0., "", "", "", "", "", "", "", 27.78, 3.8928341*^7, 54.422, 18.6, 2.581, 
  1.337, 1803.987, "", 597.029, 9.59, "", "", 37.746, 0.5, 64.83}, 
 {"AFG", "Asia", "Afghanistan", "2020-03-08", 4., 3., 0., 0., 0.103, 0.077, 
  0., 0., "", "", "", "", "", "", "", 27.78, 3.8928341*^7, 54.422, 18.6, 
  2.581, 1.337, 1803.987, "", 597.029, 9.59, "", "", 37.746, 0.5, 64.83}, 
 {"AFG", "Asia", "Afghanistan", "2020-03-11", 7., 3., 0., 0., 0.18, 0.077, 
  0., 0., "", "", "", "", "", "", "", 27.78, 3.8928341*^7, 54.422, 18.6, 
  2.581, 1.337, 1803.987, "", 597.029, 9.59, "", "", 37.746, 0.5, 64.83}, 
 {"AFG", "Asia", "Afghanistan", "2020-03-15", 10., 3., 0., 0., 0.257, 0.077, 
  0., 0., "", "", "", "", "", "", "", 38.89, 3.8928341*^7, 54.422, 18.6, 
  2.581, 1.337, 1803.987, "", 597.029, 9.59, "", "", 37.746, 0.5, 64.83}, 
 {"AFG", "Asia", "Afghanistan", "2020-03-16", 16., 6., 0., 0., 0.411, 0.154, 
  0., 0., "", "", "", "", "", "", "", 38.89, 3.8928341*^7, 54.422, 18.6, 
  2.581, 1.337, 1803.987, "", 597.029, 9.59, "", "", 37.746, 0.5, 64.83}, 
 {"AFG", "Asia", "Afghanistan", "2020-03-17", 21., 5., 0., 0., 0.539, 0.128, 
  0., 0., "", "", "", "", "", "", "", 38.89, 3.8928341*^7, 54.422, 18.6, 
  2.581, 1.337, 1803.987, "", 597.029, 9.59, "", "", 37.746, 0.5, 64.83}, 
 {"AFG", "Asia", "Afghanistan", "2020-03-18", 22., 1., 0., 0., 0.565, 0.026, 
  0., 0., "", "", "", "", "", "", "", 41.67, 3.8928341*^7, 54.422, 18.6, 
  2.581, 1.337, 1803.987, "", 597.029, 9.59, "", "", 37.746, 0.5, 64.83}, 
 {"AFG", "Asia", "Afghanistan", "2020-03-19", 22., 0., 0., 0., 0.565, 0., 0., 
  0., "", "", "", "", "", "", "", 41.67, 3.8928341*^7, 54.422, 18.6, 2.581, 
  1.337, 1803.987, "", 597.029, 9.59, "", "", 37.746, 0.5, 64.83}, 
 {"AFG", "Asia", "Afghanistan", "2020-03-20", 22., 0., 0., 0., 0.565, 0., 0., 
  0., "", "", "", "", "", "", "", 41.67, 3.8928341*^7, 54.422, 18.6, 2.581, 
  1.337, 1803.987, "", 597.029, 9.59, "", "", 37.746, 0.5, 64.83}, 
 {"AFG", "Asia", "Afghanistan", "2020-03-21", 24., 2., 0., 0., 0.617, 0.051, 
  0., 0., "", "", "", "", "", "", "", 41.67, 3.8928341*^7, 54.422, 18.6, 
  2.581, 1.337, 1803.987, "", 597.029, 9.59, "", "", 37.746, 0.5, 64.83}, 
 {"AFG", "Asia", "Afghanistan", "2020-03-22", 24., 0., 0., 0., 0.617, 0., 0., 
  0., "", "", "", "", "", "", "", 41.67, 3.8928341*^7, 54.422, 18.6, 2.581, 
  1.337, 1803.987, "", 597.029, 9.59, "", "", 37.746, 0.5, 64.83}, 
 {"AFG", "Asia", "Afghanistan", "2020-03-23", 34., 10., 0., 0., 0.873, 0.257, 
  0., 0., "", "", "", "", "", "", "", 41.67, 3.8928341*^7, 54.422, 18.6, 
  2.581, 1.337, 1803.987, "", 597.029, 9.59, "", "", 37.746, 0.5, 64.83}, 
 {"AFG", "Asia", "Afghanistan", "2020-03-24", 40., 6., 1., 1., 1.028, 0.154, 
  0.026, 0.026, "", "", "", "", "", "", "", 50.93, 3.8928341*^7, 54.422, 
  18.6, 2.581, 1.337, 1803.987, "", 597.029, 9.59, "", "", 37.746, 0.5, 
  64.83}, {"AFG", "Asia", "Afghanistan", "2020-03-25", 42., 2., 1., 0., 
  1.079, 0.051, 0.026, 0., "", "", "", "", "", "", "", 59.26, 3.8928341*^7, 
  54.422, 18.6, 2.581, 1.337, 1803.987, "", 597.029, 9.59, "", "", 37.746, 
  0.5, 64.83}, {"AFG", "Asia", "Afghanistan", "2020-03-26", 75., 33., 1., 0., 
  1.927, 0.848, 0.026, 0., "", "", "", "", "", "", "", 59.26, 3.8928341*^7, 
  54.422, 18.6, 2.581, 1.337, 1803.987, "", 597.029, 9.59, "", "", 37.746, 
  0.5, 64.83}, {"AFG", "Asia", "Afghanistan", "2020-03-27", 75., 0., 1., 0., 
  1.927, 0., 0.026, 0., "", "", "", "", "", "", "", 59.26, 3.8928341*^7, 
  54.422, 18.6, 2.581, 1.337, 1803.987, "", 597.029, 9.59, "", "", 37.746, 
  0.5, 64.83}, {"AFG", "Asia", "Afghanistan", "2020-03-28", 91., 16., 2., 1., 
  2.338, 0.411, 0.051, 0.026, "", "", "", "", "", "", "", 67.59, 
  3.8928341*^7, 54.422, 18.6, 2.581, 1.337, 1803.987, "", 597.029, 9.59, "", 
  "", 37.746, 0.5, 64.83}, {"AFG", "Asia", "Afghanistan", "2020-03-29", 106., 
  15., 3., 1., 2.723, 0.385, 0.077, 0.026, "", "", "", "", "", "", "", 67.59, 
  3.8928341*^7, 54.422, 18.6, 2.581, 1.337, 1803.987, "", 597.029, 9.59, "", 
  "", 37.746, 0.5, 64.83}, {"AFG", "Asia", "Afghanistan", "2020-03-30", 114., 
  8., 4., 1., 2.928, 0.206, 0.103, 0.026, "", "", "", "", "", "", "", 67.59, 
  3.8928341*^7, 54.422, 18.6, 2.581, 1.337, 1803.987, "", 597.029, 9.59, "", 
  "", 37.746, 0.5, 64.83}, {"AFG", "Asia", "Afghanistan", "2020-03-31", 141., 
  27., 4., 0., 3.622, 0.694, 0.103, 0., "", "", "", "", "", "", "", 67.59, 
  3.8928341*^7, 54.422, 18.6, 2.581, 1.337, 1803.987, "", 597.029, 9.59, "", 
  "", 37.746, 0.5, 64.83}, {"AFG", "Asia", "Afghanistan", "2020-04-01", 166., 
  25., 4., 0., 4.264, 0.642, 0.103, 0., "", "", "", "", "", "", "", 67.59, 
  3.8928341*^7, 54.422, 18.6, 2.581, 1.337, 1803.987, "", 597.029, 9.59, "", 
  "", 37.746, 0.5, 64.83}, {"AFG", "Asia", "Afghanistan", "2020-04-02", 192., 
  26., 4., 0., 4.932, 0.668, 0.103, 0., "", "", "", "", "", "", "", 67.59, 
  3.8928341*^7, 54.422, 18.6, 2.581, 1.337, 1803.987, "", 597.029, 9.59, "", 
  "", 37.746, 0.5, 64.83}, {"AFG", "Asia", "Afghanistan", "2020-04-03", 235., 
  43., 4., 0., 6.037, 1.105, 0.103, 0., "", "", "", "", "", "", "", 67.59, 
  3.8928341*^7, 54.422, 18.6, 2.581, 1.337, 1803.987, "", 597.029, 9.59, "", 
  "", 37.746, 0.5, 64.83}, {"AFG", "Asia", "Afghanistan", "2020-04-04", 235., 
  0., 4., 0., 6.037, 0., 0.103, 0., "", "", "", "", "", "", "", 67.59, 
  3.8928341*^7, 54.422, 18.6, 2.581, 1.337, 1803.987, "", 597.029, 9.59, "", 
  "", 37.746, 0.5, 64.83}, {"AFG", "Asia", "Afghanistan", "2020-04-05", 270., 
  35., 5., 1., 6.936, 0.899, 0.128, 0.026, "", "", "", "", "", "", "", 78.7, 
  3.8928341*^7, 54.422, 18.6, 2.581, 1.337, 1803.987, "", 597.029, 9.59, "", 
  "", 37.746, 0.5, 64.83}, {"AFG", "Asia", "Afghanistan", "2020-04-06", 299., 
  29., 7., 2., 7.681, 0.745, 0.18, 0.051, "", "", "", "", "", "", "", 78.7, 
  3.8928341*^7, 54.422, 18.6, 2.581, 1.337, 1803.987, "", 597.029, 9.59, "", 
  "", 37.746, 0.5, 64.83}, {"AFG", "Asia", "Afghanistan", "2020-04-07", 337., 
  38., 7., 0., 8.657, 0.976, 0.18, 0., "", "", "", "", "", "", "", 78.7, 
  3.8928341*^7, 54.422, 18.6, 2.581, 1.337, 1803.987, "", 597.029, 9.59, "", 
  "", 37.746, 0.5, 64.83}, {"AFG", "Asia", "Afghanistan", "2020-04-08", 367., 
  30., 11., 4., 9.428, 0.771, 0.283, 0.103, "", "", "", "", "", "", "", 78.7, 
  3.8928341*^7, 54.422, 18.6, 2.581, 1.337, 1803.987, "", 597.029, 9.59, "", 
  "", 37.746, 0.5, 64.83}, {"AFG", "Asia", "Afghanistan", "2020-04-09", 423., 
  56., 14., 3., 10.866, 1.439, 0.36, 0.077, "", "", "", "", "", "", "", 78.7, 
  3.8928341*^7, 54.422, 18.6, 2.581, 1.337, 1803.987, "", 597.029, 9.59, "", 
  "", 37.746, 0.5, 64.83}, {"AFG", "Asia", "Afghanistan", "2020-04-10", 484., 
  61., 15., 1., 12.433, 1.567, 0.385, 0.026, "", "", "", "", "", "", "", 
  78.7, 3.8928341*^7, 54.422, 18.6, 2.581, 1.337, 1803.987, "", 597.029, 
  9.59, "", "", 37.746, 0.5, 64.83}, {"AFG", "Asia", "Afghanistan", 
  "2020-04-11", 521., 37., 15., 0., 13.384, 0.95, 0.385, 0., "", "", "", "", 
  "", "", "", 78.7, 3.8928341*^7, 54.422, 18.6, 2.581, 1.337, 1803.987, "", 
  597.029, 9.59, "", "", 37.746, 0.5, 64.83}, {"AFG", "Asia", "Afghanistan", 
  "2020-04-12", 555., 34., 18., 3., 14.257, 0.873, 0.462, 0.077, "", "", "", 
  "", "", "", "", 84.26, 3.8928341*^7, 54.422, 18.6, 2.581, 1.337, 1803.987, 
  "", 597.029, 9.59, "", "", 37.746, 0.5, 64.83}, 
 {"AFG", "Asia", "Afghanistan", "2020-04-13", 607., 52., 18., 0., 15.593, 
  1.336, 0.462, 0., "", "", "", "", "", "", "", 84.26, 3.8928341*^7, 54.422, 
  18.6, 2.581, 1.337, 1803.987, "", 597.029, 9.59, "", "", 37.746, 0.5, 
  64.83}, {"AFG", "Asia", "Afghanistan", "2020-04-14", 665., 58., 21., 3., 
  17.083, 1.49, 0.539, 0.077, "", "", "", "", "", "", "", 84.26, 
  3.8928341*^7, 54.422, 18.6, 2.581, 1.337, 1803.987, "", 597.029, 9.59, "", 
  "", 37.746, 0.5, 64.83}, {"AFG", "Asia", "Afghanistan", "2020-04-15", 714., 
  49., 23., 2., 18.341, 1.259, 0.591, 0.051, "", "", "", "", "", "", "", 
  84.26, 3.8928341*^7, 54.422, 18.6, 2.581, 1.337, 1803.987, "", 597.029, 
  9.59, "", "", 37.746, 0.5, 64.83}, {"AFG", "Asia", "Afghanistan", 
  "2020-04-16", 784., 70., 25., 2., 20.14, 1.798, 0.642, 0.051, "", "", "", 
  "", "", "", "", 84.26, 3.8928341*^7, 54.422, 18.6, 2.581, 1.337, 1803.987, 
  "", 597.029, 9.59, "", "", 37.746, 0.5, 64.83}, 
 {"AFG", "Asia", "Afghanistan", "2020-04-17", 794., 10., 29., 4., 20.396, 
  0.257, 0.745, 0.103, "", "", "", "", "", "", "", 84.26, 3.8928341*^7, 
  54.422, 18.6, 2.581, 1.337, 1803.987, "", 597.029, 9.59, "", "", 37.746, 
  0.5, 64.83}, {"AFG", "Asia", "Afghanistan", "2020-04-18", 845., 51., 30., 
  1., 21.707, 1.31, 0.771, 0.026, "", "", "", "", "", "", "", 84.26, 
  3.8928341*^7, 54.422, 18.6, 2.581, 1.337, 1803.987, "", 597.029, 9.59, "", 
  "", 37.746, 0.5, 64.83}, {"AFG", "Asia", "Afghanistan", "2020-04-19", 908., 
  63., 30., 0., 23.325, 1.618, 0.771, 0., "", "", "", "", "", "", "", 84.26, 
  3.8928341*^7, 54.422, 18.6, 2.581, 1.337, 1803.987, "", 597.029, 9.59, "", 
  "", 37.746, 0.5, 64.83}, {"AFG", "Asia", "Afghanistan", "2020-04-20", 996., 
  88., 33., 3., 25.585, 2.261, 0.848, 0.077, "", "", "", "", "", "", "", 
  84.26, 3.8928341*^7, 54.422, 18.6, 2.581, 1.337, 1803.987, "", 597.029, 
  9.59, "", "", 37.746, 0.5, 64.83}, {"AFG", "Asia", "Afghanistan", 
  "2020-04-21", 1031., 35., 35., 2., 26.485, 0.899, 0.899, 0.051, "", "", "", 
  "", "", "", "", 84.26, 3.8928341*^7, 54.422, 18.6, 2.581, 1.337, 1803.987, 
  "", 597.029, 9.59, "", "", 37.746, 0.5, 64.83}, 
 {"AFG", "Asia", "Afghanistan", "2020-04-22", 1092., 61., 36., 1., 28.052, 
  1.567, 0.925, 0.026, "", "", "", "", "", "", "", 84.26, 3.8928341*^7, 
  54.422, 18.6, 2.581, 1.337, 1803.987, "", 597.029, 9.59, "", "", 37.746, 
  0.5, 64.83}, {"AFG", "Asia", "Afghanistan", "2020-04-23", 1176., 84., 40., 
  4., 30.209, 2.158, 1.028, 0.103, "", "", "", "", "", "", "", 84.26, 
  3.8928341*^7, 54.422, 18.6, 2.581, 1.337, 1803.987, "", 597.029, 9.59, "", 
  "", 37.746, 0.5, 64.83}, {"AFG", "Asia", "Afghanistan", "2020-04-24", 
  1281., 105., 42., 2., 32.907, 2.697, 1.079, 0.051, "", "", "", "", "", "", 
  "", 84.26, 3.8928341*^7, 54.422, 18.6, 2.581, 1.337, 1803.987, "", 597.029, 
  9.59, "", "", 37.746, 0.5, 64.83}, {"AFG", "Asia", "Afghanistan", 
  "2020-04-25", 1351., 70., 43., 1., 34.705, 1.798, 1.105, 0.026, "", "", "", 
  "", "", "", "", 84.26, 3.8928341*^7, 54.422, 18.6, 2.581, 1.337, 1803.987, 
  "", 597.029, 9.59, "", "", 37.746, 0.5, 64.83}, 
 {"AFG", "Asia", "Afghanistan", "2020-04-26", 1463., 112., 47., 4., 37.582, 
  2.877, 1.207, 0.103, "", "", "", "", "", "", "", 84.26, 3.8928341*^7, 
  54.422, 18.6, 2.581, 1.337, 1803.987, "", 597.029, 9.59, "", "", 37.746, 
  0.5, 64.83}, {"AFG", "Asia", "Afghanistan", "2020-04-27", 1531., 68., 57., 
  10., 39.329, 1.747, 1.464, 0.257, "", "", "", "", "", "", "", 84.26, 
  3.8928341*^7, 54.422, 18.6, 2.581, 1.337, 1803.987, "", 597.029, 9.59, "", 
  "", 37.746, 0.5, 64.83}, {"AFG", "Asia", "Afghanistan", "2020-04-28", 
  1703., 172., 57., 0., 43.747, 4.418, 1.464, 0., "", "", "", "", "", "", "", 
  84.26, 3.8928341*^7, 54.422, 18.6, 2.581, 1.337, 1803.987, "", 597.029, 
  9.59, "", "", 37.746, 0.5, 64.83}, {"AFG", "Asia", "Afghanistan", 
  "2020-04-29", 1827., 124., 60., 3., 46.932, 3.185, 1.541, 0.077, "", "", 
  "", "", "", "", "", 84.26, 3.8928341*^7, 54.422, 18.6, 2.581, 1.337, 
  1803.987, "", 597.029, 9.59, "", "", 37.746, 0.5, 64.83}, 
 {"AFG", "Asia", "Afghanistan", "2020-04-30", 1949., 122., 60., 0., 50.066, 
  3.134, 1.541, 0., "", "", "", "", "", "", "", 84.26, 3.8928341*^7, 54.422, 
  18.6, 2.581, 1.337, 1803.987, "", 597.029, 9.59, "", "", 37.746, 0.5, 
  64.83}, {"AFG", "Asia", "Afghanistan", "2020-05-01", 2171., 222., 64., 4., 
  55.769, 5.703, 1.644, 0.103, "", "", "", "", "", "", "", 84.26, 
  3.8928341*^7, 54.422, 18.6, 2.581, 1.337, 1803.987, "", 597.029, 9.59, "", 
  "", 37.746, 0.5, 64.83}, {"AFG", "Asia", "Afghanistan", "2020-05-02", 
  2335., 164., 68., 4., 59.982, 4.213, 1.747, 0.103, "", "", "", "", "", "", 
  "", 84.26, 3.8928341*^7, 54.422, 18.6, 2.581, 1.337, 1803.987, "", 597.029, 
  9.59, "", "", 37.746, 0.5, 64.83}, {"AFG", "Asia", "Afghanistan", 
  "2020-05-03", 2469., 134., 72., 4., 63.424, 3.442, 1.85, 0.103, "", "", "", 
  "", "", "", "", 84.26, 3.8928341*^7, 54.422, 18.6, 2.581, 1.337, 1803.987, 
  "", 597.029, 9.59, "", "", 37.746, 0.5, 64.83}, 
 {"AFG", "Asia", "Afghanistan", "2020-05-04", 2704., 235., 85., 13., 69.461, 
  6.037, 2.183, 0.334, "", "", "", "", "", "", "", 84.26, 3.8928341*^7, 
  54.422, 18.6, 2.581, 1.337, 1803.987, "", 597.029, 9.59, "", "", 37.746, 
  0.5, 64.83}, {"AFG", "Asia", "Afghanistan", "2020-05-05", 2894., 190., 90., 
  5., 74.342, 4.881, 2.312, 0.128, "", "", "", "", "", "", "", 84.26, 
  3.8928341*^7, 54.422, 18.6, 2.581, 1.337, 1803.987, "", 597.029, 9.59, "", 
  "", 37.746, 0.5, 64.83}, {"AFG", "Asia", "Afghanistan", "2020-05-06", 
  3224., 330., 95., 5., 82.819, 8.477, 2.44, 0.128, "", "", "", "", "", "", 
  "", 84.26, 3.8928341*^7, 54.422, 18.6, 2.581, 1.337, 1803.987, "", 597.029, 
  9.59, "", "", 37.746, 0.5, 64.83}, {"AFG", "Asia", "Afghanistan", 
  "2020-05-07", 3392., 168., 104., 9., 87.134, 4.316, 2.672, 0.231, "", "", 
  "", "", "", "", "", 84.26, 3.8928341*^7, 54.422, 18.6, 2.581, 1.337, 
  1803.987, "", 597.029, 9.59, "", "", 37.746, 0.5, 64.83}, 
 {"AFG", "Asia", "Afghanistan", "2020-05-08", 3563., 171., 106., 2., 91.527, 
  4.393, 2.723, 0.051, "", "", "", "", "", "", "", 84.26, 3.8928341*^7, 
  54.422, 18.6, 2.581, 1.337, 1803.987, "", 597.029, 9.59, "", "", 37.746, 
  0.5, 64.83}, {"AFG", "Asia", "Afghanistan", "2020-05-09", 3778., 215., 
  109., 3., 97.05, 5.523, 2.8, 0.077, "", "", "", "", "", "", "", 84.26, 
  3.8928341*^7, 54.422, 18.6, 2.581, 1.337, 1803.987, "", 597.029, 9.59, "", 
  "", 37.746, 0.5, 64.83}, {"AFG", "Asia", "Afghanistan", "2020-05-10", 
  4033., 255., 115., 6., 103.601, 6.55, 2.954, 0.154, "", "", "", "", "", "", 
  "", 84.26, 3.8928341*^7, 54.422, 18.6, 2.581, 1.337, 1803.987, "", 597.029, 
  9.59, "", "", 37.746, 0.5, 64.83}, {"AFG", "Asia", "Afghanistan", 
  "2020-05-11", 4402., 369., 120., 5., 113.08, 9.479, 3.083, 0.128, "", "", 
  "", "", "", "", "", 84.26, 3.8928341*^7, 54.422, 18.6, 2.581, 1.337, 
  1803.987, "", 597.029, 9.59, "", "", 37.746, 0.5, 64.83}, 
 {"AFG", "Asia", "Afghanistan", "2020-05-12", 4687., 285., 122., 2., 120.401, 
  7.321, 3.134, 0.051, "", "", "", "", "", "", "", 84.26, 3.8928341*^7, 
  54.422, 18.6, 2.581, 1.337, 1803.987, "", 597.029, 9.59, "", "", 37.746, 
  0.5, 64.83}, {"AFG", "Asia", "Afghanistan", "2020-05-13", 4967., 280., 
  127., 5., 127.593, 7.193, 3.262, 0.128, "", "", "", "", "", "", "", 84.26, 
  3.8928341*^7, 54.422, 18.6, 2.581, 1.337, 1803.987, "", 597.029, 9.59, "", 
  "", 37.746, 0.5, 64.83}, {"AFG", "Asia", "Afghanistan", "2020-05-14", 
  5226., 259., 130., 3., 134.247, 6.653, 3.339, 0.077, "", "", "", "", "", 
  "", "", 84.26, 3.8928341*^7, 54.422, 18.6, 2.581, 1.337, 1803.987, "", 
  597.029, 9.59, "", "", 37.746, 0.5, 64.83}, {"AFG", "Asia", "Afghanistan", 
  "2020-05-15", 5339., 113., 136., 6., 137.149, 2.903, 3.494, 0.154, "", "", 
  "", "", "", "", "", 84.26, 3.8928341*^7, 54.422, 18.6, 2.581, 1.337, 
  1803.987, "", 597.029, 9.59, "", "", 37.746, 0.5, 64.83}, 
 {"AFG", "Asia", "Afghanistan", "2020-05-16", 6402., 1063., 168., 32., 
  164.456, 27.307, 4.316, 0.822, "", "", "", "", "", "", "", 84.26, 
  3.8928341*^7, 54.422, 18.6, 2.581, 1.337, 1803.987, "", 597.029, 9.59, "", 
  "", 37.746, 0.5, 64.83}, {"AFG", "Asia", "Afghanistan", "2020-05-17", 
  6402., 0., 168., 0., 164.456, 0., 4.316, 0., "", "", "", "", "", "", "", 
  84.26, 3.8928341*^7, 54.422, 18.6, 2.581, 1.337, 1803.987, "", 597.029, 
  9.59, "", "", 37.746, 0.5, 64.83}, {"AFG", "Asia", "Afghanistan", 
  "2020-05-18", 6664., 262., 169., 1., 171.186, 6.73, 4.341, 0.026, "", "", 
  "", "", "", "", "", 84.26, 3.8928341*^7, 54.422, 18.6, 2.581, 1.337, 
  1803.987, "", 597.029, 9.59, "", "", 37.746, 0.5, 64.83}, 
 {"AFG", "Asia", "Afghanistan", "2020-05-19", 7072., 408., 173., 4., 181.667, 
  10.481, 4.444, 0.103, "", "", "", "", "", "", "", 84.26, 3.8928341*^7, 
  54.422, 18.6, 2.581, 1.337, 1803.987, "", 597.029, 9.59, "", "", 37.746, 
  0.5, 64.83}, {"AFG", "Asia", "Afghanistan", "2020-05-20", 7653., 581., 
  178., 5., 196.592, 14.925, 4.573, 0.128, "", "", "", "", "", "", "", 84.26, 
  3.8928341*^7, 54.422, 18.6, 2.581, 1.337, 1803.987, "", 597.029, 9.59, "", 
  "", 37.746, 0.5, 64.83}, {"AFG", "Asia", "Afghanistan", "2020-05-21", 
  8145., 492., 187., 9., 209.231, 12.639, 4.804, 0.231, "", "", "", "", "", 
  "", "", 84.26, 3.8928341*^7, 54.422, 18.6, 2.581, 1.337, 1803.987, "", 
  597.029, 9.59, "", "", 37.746, 0.5, 64.83}, {"AFG", "Asia", "Afghanistan", 
  "2020-05-22", 8676., 531., 193., 6., 222.871, 13.64, 4.958, 0.154, "", "", 
  "", "", "", "", "", 84.26, 3.8928341*^7, 54.422, 18.6, 2.581, 1.337, 
  1803.987, "", 597.029, 9.59, "", "", 37.746, 0.5, 64.83}, 
 {"AFG", "Asia", "Afghanistan", "2020-05-23", 9216., 540., 205., 12., 
  236.743, 13.872, 5.266, 0.308, "", "", "", "", "", "", "", 84.26, 
  3.8928341*^7, 54.422, 18.6, 2.581, 1.337, 1803.987, "", 597.029, 9.59, "", 
  "", 37.746, 0.5, 64.83}, {"AFG", "Asia", "Afghanistan", "2020-05-24", 
  9998., 782., 216., 11., 256.831, 20.088, 5.549, 0.283, "", "", "", "", "", 
  "", "", 84.26, 3.8928341*^7, 54.422, 18.6, 2.581, 1.337, 1803.987, "", 
  597.029, 9.59, "", "", 37.746, 0.5, 64.83}, {"AFG", "Asia", "Afghanistan", 
  "2020-05-25", 10582., 584., 218., 2., 271.833, 15.002, 5.6, 0.051, "", "", 
  "", "", "", "", "", 84.26, 3.8928341*^7, 54.422, 18.6, 2.581, 1.337, 
  1803.987, "", 597.029, 9.59, "", "", 37.746, 0.5, 64.83}, 
 {"AFG", "Asia", "Afghanistan", "2020-05-26", 11173., 591., 219., 1., 
  287.015, 15.182, 5.626, 0.026, "", "", "", "", "", "", "", 84.26, 
  3.8928341*^7, 54.422, 18.6, 2.581, 1.337, 1803.987, "", 597.029, 9.59, "", 
  "", 37.746, 0.5, 64.83}, {"AFG", "Asia", "Afghanistan", "2020-05-27", 
  11831., 658., 220., 1., 303.917, 16.903, 5.651, 0.026, "", "", "", "", "", 
  "", "", 84.26, 3.8928341*^7, 54.422, 18.6, 2.581, 1.337, 1803.987, "", 
  597.029, 9.59, "", "", 37.746, 0.5, 64.83}, {"AFG", "Asia", "Afghanistan", 
  "2020-05-28", 12456., 625., 227., 7., 319.973, 16.055, 5.831, 0.18, "", "", 
  "", "", "", "", "", 84.26, 3.8928341*^7, 54.422, 18.6, 2.581, 1.337, 
  1803.987, "", 597.029, 9.59, "", "", 37.746, 0.5, 64.83}, 
 {"AFG", "Asia", "Afghanistan", "2020-05-29", 13036., 580., 235., 8., 
  334.872, 14.899, 6.037, 0.206, "", "", "", "", "", "", "", 84.26, 
  3.8928341*^7, 54.422, 18.6, 2.581, 1.337, 1803.987, "", 597.029, 9.59, "", 
  "", 37.746, 0.5, 64.83}, {"AFG", "Asia", "Afghanistan", "2020-05-30", 
  13659., 623., 246., 11., 350.875, 16.004, 6.319, 0.283, "", "", "", "", "", 
  "", "", 84.26, 3.8928341*^7, 54.422, 18.6, 2.581, 1.337, 1803.987, "", 
  597.029, 9.59, "", "", 37.746, 0.5, 64.83}, {"AFG", "Asia", "Afghanistan", 
  "2020-05-31", 14525., 866., 249., 3., 373.121, 22.246, 6.396, 0.077, "", 
  "", "", "", "", "", "", 84.26, 3.8928341*^7, 54.422, 18.6, 2.581, 1.337, 
  1803.987, "", 597.029, 9.59, "", "", 37.746, 0.5, 64.83}, 
 {"AFG", "Asia", "Afghanistan", "2020-06-01", 15205., 680., 257., 8., 
  390.589, 17.468, 6.602, 0.206, "", "", "", "", "", "", "", 84.26, 
  3.8928341*^7, 54.422, 18.6, 2.581, 1.337, 1803.987, "", 597.029, 9.59, "", 
  "", 37.746, 0.5, 64.83}, {"AFG", "Asia", "Afghanistan", "2020-06-02", 
  15750., 545., 265., 8., 404.59, 14., 6.807, 0.206, "", "", "", "", "", "", 
  "", 84.26, 3.8928341*^7, 54.422, 18.6, 2.581, 1.337, 1803.987, "", 597.029, 
  9.59, "", "", 37.746, 0.5, 64.83}, {"AFG", "Asia", "Afghanistan", 
  "2020-06-03", 16509., 759., 270., 5., 424.087, 19.497, 6.936, 0.128, "", 
  "", "", "", "", "", "", 84.26, 3.8928341*^7, 54.422, 18.6, 2.581, 1.337, 
  1803.987, "", 597.029, 9.59, "", "", 37.746, 0.5, 64.83}, 
 {"AFG", "Asia", "Afghanistan", "2020-06-04", 17267., 758., 294., 24., 
  443.559, 19.472, 7.552, 0.617, "", "", "", "", "", "", "", 84.26, 
  3.8928341*^7, 54.422, 18.6, 2.581, 1.337, 1803.987, "", 597.029, 9.59, "", 
  "", 37.746, 0.5, 64.83}, {"AFG", "Asia", "Afghanistan", "2020-06-05", 
  18054., 787., 300., 6., 463.775, 20.217, 7.706, 0.154, "", "", "", "", "", 
  "", "", 84.26, 3.8928341*^7, 54.422, 18.6, 2.581, 1.337, 1803.987, "", 
  597.029, 9.59, "", "", 37.746, 0.5, 64.83}, {"AFG", "Asia", "Afghanistan", 
  "2020-06-06", 18969., 915., 309., 9., 487.28, 23.505, 7.938, 0.231, "", "", 
  "", "", "", "", "", 84.26, 3.8928341*^7, 54.422, 18.6, 2.581, 1.337, 
  1803.987, "", 597.029, 9.59, "", "", 37.746, 0.5, 64.83}, 
 {"AFG", "Asia", "Afghanistan", "2020-06-07", 19551., 582., 327., 18., 
  502.23, 14.951, 8.4, 0.462, "", "", "", "", "", "", "", 84.26, 
  3.8928341*^7, 54.422, 18.6, 2.581, 1.337, 1803.987, "", 597.029, 9.59, "", 
  "", 37.746, 0.5, 64.83}, {"AFG", "Asia", "Afghanistan", "2020-06-08", 
  20342., 791., 357., 30., 522.55, 20.319, 9.171, 0.771, "", "", "", "", "", 
  "", "", 84.26, 3.8928341*^7, 54.422, 18.6, 2.581, 1.337, 1803.987, "", 
  597.029, 9.59, "", "", 37.746, 0.5, 64.83}, {"AFG", "Asia", "Afghanistan", 
  "2020-06-09", 20917., 575., 369., 12., 537.321, 14.771, 9.479, 0.308, "", 
  "", "", "", "", "", "", 78.7, 3.8928341*^7, 54.422, 18.6, 2.581, 1.337, 
  1803.987, "", 597.029, 9.59, "", "", 37.746, 0.5, 64.83}, 
 {"AFG", "Asia", "Afghanistan", "2020-06-10", 21459., 542., 384., 15., 
  551.244, 13.923, 9.864, 0.385, "", "", "", "", "", "", "", 78.7, 
  3.8928341*^7, 54.422, 18.6, 2.581, 1.337, 1803.987, "", 597.029, 9.59, "", 
  "", 37.746, 0.5, 64.83}, {"AFG", "Asia", "Afghanistan", "2020-06-11", 
  22143., 684., 405., 21., 568.814, 17.571, 10.404, 0.539, "", "", "", "", 
  "", "", "", 78.7, 3.8928341*^7, 54.422, 18.6, 2.581, 1.337, 1803.987, "", 
  597.029, 9.59, "", "", 37.746, 0.5, 64.83}, {"AFG", "Asia", "Afghanistan", 
  "2020-06-12", 22890., 747., 426., 21., 588.003, 19.189, 10.943, 0.539, "", 
  "", "", "", "", "", "", 78.7, 3.8928341*^7, 54.422, 18.6, 2.581, 1.337, 
  1803.987, "", 597.029, 9.59, "", "", 37.746, 0.5, 64.83}, 
 {"AFG", "Asia", "Afghanistan", "2020-06-13", 23546., 656., 446., 20., 
  604.855, 16.851, 11.457, 0.514, "", "", "", "", "", "", "", 78.7, 
  3.8928341*^7, 54.422, 18.6, 2.581, 1.337, 1803.987, "", 597.029, 9.59, "", 
  "", 37.746, 0.5, 64.83}, {"AFG", "Asia", "Afghanistan", "2020-06-14", 
  24102., 556., 451., 5., 619.138, 14.283, 11.585, 0.128, "", "", "", "", "", 
  "", "", 78.7, 3.8928341*^7, 54.422, 18.6, 2.581, 1.337, 1803.987, "", 
  597.029, 9.59, "", "", 37.746, 0.5, 64.83}, {"AFG", "Asia", "Afghanistan", 
  "2020-06-15", 24766., 664., 471., 20., 636.195, 17.057, 12.099, 0.514, "", 
  "", "", "", "", "", "", 78.7, 3.8928341*^7, 54.422, 18.6, 2.581, 1.337, 
  1803.987, "", 597.029, 9.59, "", "", 37.746, 0.5, 64.83}, 
 {"AFG", "Asia", "Afghanistan", "2020-06-16", 25527., 761., 478., 7., 
  655.743, 19.549, 12.279, 0.18, "", "", "", "", "", "", "", 78.7, 
  3.8928341*^7, 54.422, 18.6, 2.581, 1.337, 1803.987, "", 597.029, 9.59, "", 
  "", 37.746, 0.5, 64.83}, {"AFG", "Asia", "Afghanistan", "2020-06-17", 
  26310., 783., 491., 13., 675.857, 20.114, 12.613, 0.334, "", "", "", "", 
  "", "", "", 78.7, 3.8928341*^7, 54.422, 18.6, 2.581, 1.337, 1803.987, "", 
  597.029, 9.59, "", "", 37.746, 0.5, 64.83}, {"AFG", "Asia", "Afghanistan", 
  "2020-06-18", 26874., 564., 504., 13., 690.345, 14.488, 12.947, 0.334, "", 
  "", "", "", "", "", "", 78.7, 3.8928341*^7, 54.422, 18.6, 2.581, 1.337, 
  1803.987, "", 597.029, 9.59, "", "", 37.746, 0.5, 64.83}, 
 {"AFG", "Asia", "Afghanistan", "2020-06-19", 27532., 658., 546., 42., 
  707.248, 16.903, 14.026, 1.079, "", "", "", "", "", "", "", 78.7, 
  3.8928341*^7, 54.422, 18.6, 2.581, 1.337, 1803.987, "", 597.029, 9.59, "", 
  "", 37.746, 0.5, 64.83}, {"AFG", "Asia", "Afghanistan", "2020-06-20", 
  27878., 346., 548., 2., 716.136, 8.888, 14.077, 0.051, "", "", "", "", "", 
  "", "", 78.7, 3.8928341*^7, 54.422, 18.6, 2.581, 1.337, 1803.987, "", 
  597.029, 9.59, "", "", 37.746, 0.5, 64.83}, {"AFG", "Asia", "Afghanistan", 
  "2020-06-21", 28424., 546., 569., 21., 730.162, 14.026, 14.617, 0.539, "", 
  "", "", "", "", "", "", 78.7, 3.8928341*^7, 54.422, 18.6, 2.581, 1.337, 
  1803.987, "", 597.029, 9.59, "", "", 37.746, 0.5, 64.83}, 
 {"AFG", "Asia", "Afghanistan", "2020-06-22", 28833., 409., 581., 12., 
  740.669, 10.506, 14.925, 0.308, "", "", "", "", "", "", "", 78.7, 
  3.8928341*^7, 54.422, 18.6, 2.581, 1.337, 1803.987, "", 597.029, 9.59, "", 
  "", 37.746, 0.5, 64.83}, {"AFG", "Asia", "Afghanistan", "2020-06-23", 
  29143., 310., 598., 17., 748.632, 7.963, 15.362, 0.437, "", "", "", "", "", 
  "", "", 78.7, 3.8928341*^7, 54.422, 18.6, 2.581, 1.337, 1803.987, "", 
  597.029, 9.59, "", "", 37.746, 0.5, 64.83}, {"AFG", "Asia", "Afghanistan", 
  "2020-06-24", 29481., 338., 618., 20., 757.315, 8.683, 15.875, 0.514, "", 
  "", "", "", "", "", "", "", 3.8928341*^7, 54.422, 18.6, 2.581, 1.337, 
  1803.987, "", 597.029, 9.59, "", "", 37.746, 0.5, 64.83}, 
 {"AFG", "Asia", "Afghanistan", "2020-06-25", 29715., 234., 639., 21., 
  763.326, 6.011, 16.415, 0.539, "", "", "", "", "", "", "", "", 
  3.8928341*^7, 54.422, 18.6, 2.581, 1.337, 1803.987, "", 597.029, 9.59, "", 
  "", 37.746, 0.5, 64.83}, {"AFG", "Asia", "Afghanistan", "2020-06-26", 
  30175., 460., 675., 36., 775.142, 11.817, 17.34, 0.925, "", "", "", "", "", 
  "", "", "", 3.8928341*^7, 54.422, 18.6, 2.581, 1.337, 1803.987, "", 
  597.029, 9.59, "", "", 37.746, 0.5, 64.83}, {"AFG", "Asia", "Afghanistan", 
  "2020-06-27", 30451., 276., 683., 8., 782.232, 7.09, 17.545, 0.206, "", "", 
  "", "", "", "", "", "", 3.8928341*^7, 54.422, 18.6, 2.581, 1.337, 1803.987, 
  "", 597.029, 9.59, "", "", 37.746, 0.5, 64.83}, 
 {"AFG", "Asia", "Afghanistan", "2020-06-28", 30616., 165., 703., 20., 
  786.471, 4.239, 18.059, 0.514, "", "", "", "", "", "", "", "", 
  3.8928341*^7, 54.422, 18.6, 2.581, 1.337, 1803.987, "", 597.029, 9.59, "", 
  "", 37.746, 0.5, 64.83}, {"AFG", "Asia", "Afghanistan", "2020-06-29", 
  30967., 351., 721., 18., 795.487, 9.017, 18.521, 0.462, "", "", "", "", "", 
  "", "", "", 3.8928341*^7, 54.422, 18.6, 2.581, 1.337, 1803.987, "", 
  597.029, 9.59, "", "", 37.746, 0.5, 64.83}, {"AFG", "Asia", "Afghanistan", 
  "2020-06-30", 31238., 271., 733., 12., 802.449, 6.962, 18.829, 0.308, "", 
  "", "", "", "", "", "", "", 3.8928341*^7, 54.422, 18.6, 2.581, 1.337, 
  1803.987, "", 597.029, 9.59, "", "", 37.746, 0.5, 64.83}, 
 {"AFG", "Asia", "Afghanistan", "2020-07-01", 31517., 279., 746., 13., 
  809.616, 7.167, 19.163, 0.334, "", "", "", "", "", "", "", "", 
  3.8928341*^7, 54.422, 18.6, 2.581, 1.337, 1803.987, "", 597.029, 9.59, "", 
  "", 37.746, 0.5, 64.83}, {"AFG", "Asia", "Afghanistan", "2020-07-02", 
  31836., 319., 774., 28., 817.81, 8.195, 19.883, 0.719, "", "", "", "", "", 
  "", "", "", 3.8928341*^7, 54.422, 18.6, 2.581, 1.337, 1803.987, "", 
  597.029, 9.59, "", "", 37.746, 0.5, 64.83}, {"AFG", "Asia", "Afghanistan", 
  "2020-07-03", 32022., 186., 807., 33., 822.588, 4.778, 20.73, 0.848, "", 
  "", "", "", "", "", "", "", 3.8928341*^7, 54.422, 18.6, 2.581, 1.337, 
  1803.987, "", 597.029, 9.59, "", "", 37.746, 0.5, 64.83}, 
 {"AFG", "Asia", "Afghanistan", "2020-07-04", 32324., 302., 819., 12., 
  830.346, 7.758, 21.039, 0.308, "", "", "", "", "", "", "", "", 
  3.8928341*^7, 54.422, 18.6, 2.581, 1.337, 1803.987, "", 597.029, 9.59, "", 
  "", 37.746, 0.5, 64.83}, {"AFG", "Asia", "Afghanistan", "2020-07-05", 
  32672., 348., 826., 7., 839.286, 8.94, 21.218, 0.18, "", "", "", "", "", 
  "", "", "", 3.8928341*^7, 54.422, 18.6, 2.581, 1.337, 1803.987, "", 
  597.029, 9.59, "", "", 37.746, 0.5, 64.83}, {"AFG", "Asia", "Afghanistan", 
  "2020-07-06", 32951., 279., 864., 38., 846.453, 7.167, 22.195, 0.976, "", 
  "", "", "", "", "", "", "", 3.8928341*^7, 54.422, 18.6, 2.581, 1.337, 
  1803.987, "", 597.029, 9.59, "", "", 37.746, 0.5, 64.83}, 
 {"AFG", "Asia", "Afghanistan", "2020-07-07", 33384., 433., 920., 56., 
  857.576, 11.123, 23.633, 1.439, "", "", "", "", "", "", "", "", 
  3.8928341*^7, 54.422, 18.6, 2.581, 1.337, 1803.987, "", 597.029, 9.59, "", 
  "", 37.746, 0.5, 64.83}, {"AFG", "Asia", "Afghanistan", "2020-07-08", 
  33594., 210., 936., 16., 862.97, 5.395, 24.044, 0.411, "", "", "", "", "", 
  "", "", "", 3.8928341*^7, 54.422, 18.6, 2.581, 1.337, 1803.987, "", 
  597.029, 9.59, "", "", 37.746, 0.5, 64.83}, {"ALB", "Europe", "Albania", 
  "2020-03-09", 2., 2., 0., 0., 0.695, 0.695, 0., 0., "", "", "", "", "", "", 
  "", 36.11, 2.8778*^6, 104.871, 38., 13.188, 8.643, 11803.431, 1.1, 304.195, 
  10.08, 7.1, 51.2, "", 2.89, 78.57}, {"ALB", "Europe", "Albania", 
  "2020-03-10", 6., 4., 0., 0., 2.085, 1.39, 0., 0., "", "", "", "", "", "", 
  "", 41.67, 2.8778*^6, 104.871, 38., 13.188, 8.643, 11803.431, 1.1, 304.195, 
  10.08, 7.1, 51.2, "", 2.89, 78.57}, {"ALB", "Europe", "Albania", 
  "2020-03-11", 10., 4., 0., 0., 3.475, 1.39, 0., 0., "", "", "", "", "", "", 
  "", 51.85, 2.8778*^6, 104.871, 38., 13.188, 8.643, 11803.431, 1.1, 304.195, 
  10.08, 7.1, 51.2, "", 2.89, 78.57}, {"ALB", "Europe", "Albania", 
  "2020-03-12", 11., 1., 1., 1., 3.822, 0.347, 0.347, 0.347, "", "", "", "", 
  "", "", "", 51.85, 2.8778*^6, 104.871, 38., 13.188, 8.643, 11803.431, 1.1, 
  304.195, 10.08, 7.1, 51.2, "", 2.89, 78.57}, 
 {"ALB", "Europe", "Albania", "2020-03-13", 23., 12., 1., 0., 7.992, 4.17, 
  0.347, 0., "", "", "", "", "", "", "", 78.7, 2.8778*^6, 104.871, 38., 
  13.188, 8.643, 11803.431, 1.1, 304.195, 10.08, 7.1, 51.2, "", 2.89, 78.57}, 
 {"ALB", "Europe", "Albania", "2020-03-14", 33., 10., 1., 0., 11.467, 3.475, 
  0.347, 0., "", "", "", "", "", "", "", 78.7, 2.8778*^6, 104.871, 38., 
  13.188, 8.643, 11803.431, 1.1, 304.195, 10.08, 7.1, 51.2, "", 2.89, 78.57}, 
 {"ALB", "Europe", "Albania", "2020-03-15", 38., 5., 1., 0., 13.205, 1.737, 
  0.347, 0., "", "", "", "", "", "", "", 81.48, 2.8778*^6, 104.871, 38., 
  13.188, 8.643, 11803.431, 1.1, 304.195, 10.08, 7.1, 51.2, "", 2.89, 78.57}, 
 {"ALB", "Europe", "Albania", "2020-03-16", 42., 4., 1., 0., 14.594, 1.39, 
  0.347, 0., "", "", "", "", "", "", "", 81.48, 2.8778*^6, 104.871, 38., 
  13.188, 8.643, 11803.431, 1.1, 304.195, 10.08, 7.1, 51.2, "", 2.89, 78.57}, 
 {"ALB", "Europe", "Albania", "2020-03-17", 51., 9., 1., 0., 17.722, 3.127, 
  0.347, 0., "", "", "", "", "", "", "", 81.48, 2.8778*^6, 104.871, 38., 
  13.188, 8.643, 11803.431, 1.1, 304.195, 10.08, 7.1, 51.2, "", 2.89, 78.57}, 
 {"ALB", "Europe", "Albania", "2020-03-18", 55., 4., 1., 0., 19.112, 1.39, 
  0.347, 0., "", "", "", "", "", "", "", 81.48, 2.8778*^6, 104.871, 38., 
  13.188, 8.643, 11803.431, 1.1, 304.195, 10.08, 7.1, 51.2, "", 2.89, 78.57}, 
 {"ALB", "Europe", "Albania", "2020-03-19", 59., 4., 2., 1., 20.502, 1.39, 
  0.695, 0.347, "", "", "", "", "", "", "", 81.48, 2.8778*^6, 104.871, 38., 
  13.188, 8.643, 11803.431, 1.1, 304.195, 10.08, 7.1, 51.2, "", 2.89, 78.57}, 
 {"ALB", "Europe", "Albania", "2020-03-20", 70., 11., 2., 0., 24.324, 3.822, 
  0.695, 0., "", "", "", "", "", "", "", 81.48, 2.8778*^6, 104.871, 38., 
  13.188, 8.643, 11803.431, 1.1, 304.195, 10.08, 7.1, 51.2, "", 2.89, 78.57}, 
 {"ALB", "Europe", "Albania", "2020-03-21", 70., 0., 2., 0., 24.324, 0., 
  0.695, 0., "", "", "", "", "", "", "", 81.48, 2.8778*^6, 104.871, 38., 
  13.188, 8.643, 11803.431, 1.1, 304.195, 10.08, 7.1, 51.2, "", 2.89, 78.57}, 
 {"ALB", "Europe", "Albania", "2020-03-22", 76., 6., 2., 0., 26.409, 2.085, 
  0.695, 0., "", "", "", "", "", "", "", 81.48, 2.8778*^6, 104.871, 38., 
  13.188, 8.643, 11803.431, 1.1, 304.195, 10.08, 7.1, 51.2, "", 2.89, 78.57}, 
 {"ALB", "Europe", "Albania", "2020-03-23", 89., 13., 2., 0., 30.926, 4.517, 
  0.695, 0., "", "", "", "", "", "", "", 84.26, 2.8778*^6, 104.871, 38., 
  13.188, 8.643, 11803.431, 1.1, 304.195, 10.08, 7.1, 51.2, "", 2.89, 78.57}, 
 {"ALB", "Europe", "Albania", "2020-03-24", 100., 11., 4., 2., 34.749, 3.822, 
  1.39, 0.695, "", "", "", "", "", "", "", 84.26, 2.8778*^6, 104.871, 38., 
  13.188, 8.643, 11803.431, 1.1, 304.195, 10.08, 7.1, 51.2, "", 2.89, 78.57}, 
 {"ALB", "Europe", "Albania", "2020-03-25", 123., 23., 5., 1., 42.741, 7.992, 
  1.737, 0.347, "", "", "", "", "", "", "", 84.26, 2.8778*^6, 104.871, 38., 
  13.188, 8.643, 11803.431, 1.1, 304.195, 10.08, 7.1, 51.2, "", 2.89, 78.57}, 
 {"ALB", "Europe", "Albania", "2020-03-26", 146., 23., 5., 0., 50.733, 7.992, 
  1.737, 0., "", "", "", "", "", "", "", 84.26, 2.8778*^6, 104.871, 38., 
  13.188, 8.643, 11803.431, 1.1, 304.195, 10.08, 7.1, 51.2, "", 2.89, 78.57}, 
 {"ALB", "Europe", "Albania", "2020-03-27", 174., 28., 6., 1., 60.463, 9.73, 
  2.085, 0.347, "", "", "", "", "", "", "", 84.26, 2.8778*^6, 104.871, 38., 
  13.188, 8.643, 11803.431, 1.1, 304.195, 10.08, 7.1, 51.2, "", 2.89, 78.57}, 
 {"ALB", "Europe", "Albania", "2020-03-28", 186., 12., 9., 3., 64.633, 4.17, 
  3.127, 1.042, "", "", "", "", "", "", "", 84.26, 2.8778*^6, 104.871, 38., 
  13.188, 8.643, 11803.431, 1.1, 304.195, 10.08, 7.1, 51.2, "", 2.89, 78.57}, 
 {"ALB", "Europe", "Albania", "2020-03-29", 197., 11., 10., 1., 68.455, 
  3.822, 3.475, 0.347, "", "", "", "", "", "", "", 84.26, 2.8778*^6, 104.871, 
  38., 13.188, 8.643, 11803.431, 1.1, 304.195, 10.08, 7.1, 51.2, "", 2.89, 
  78.57}, {"ALB", "Europe", "Albania", "2020-03-30", 212., 15., 10., 0., 
  73.667, 5.212, 3.475, 0., "", "", "", "", "", "", "", 84.26, 2.8778*^6, 
  104.871, 38., 13.188, 8.643, 11803.431, 1.1, 304.195, 10.08, 7.1, 51.2, "", 
  2.89, 78.57}, {"ALB", "Europe", "Albania", "2020-03-31", 223., 11., 12., 
  2., 77.49, 3.822, 4.17, 0.695, "", "", "", "", "", "", "", 84.26, 
  2.8778*^6, 104.871, 38., 13.188, 8.643, 11803.431, 1.1, 304.195, 10.08, 
  7.1, 51.2, "", 2.89, 78.57}, {"ALB", "Europe", "Albania", "2020-04-01", 
  243., 20., 15., 3., 84.44, 6.95, 5.212, 1.042, "", "", "", "", "", "", "", 
  84.26, 2.8778*^6, 104.871, 38., 13.188, 8.643, 11803.431, 1.1, 304.195, 
  10.08, 7.1, 51.2, "", 2.89, 78.57}, {"ALB", "Europe", "Albania", 
  "2020-04-02", 259., 16., 15., 0., 89.999, 5.56, 5.212, 0., "", "", "", "", 
  "", "", "", 84.26, 2.8778*^6, 104.871, 38., 13.188, 8.643, 11803.431, 1.1, 
  304.195, 10.08, 7.1, 51.2, "", 2.89, 78.57}, 
 {"ALB", "Europe", "Albania", "2020-04-03", 277., 18., 16., 1., 96.254, 
  6.255, 5.56, 0.347, "", "", "", "", "", "", "", 84.26, 2.8778*^6, 104.871, 
  38., 13.188, 8.643, 11803.431, 1.1, 304.195, 10.08, 7.1, 51.2, "", 2.89, 
  78.57}, {"ALB", "Europe", "Albania", "2020-04-04", 304., 27., 17., 1., 
  105.636, 9.382, 5.907, 0.347, "", "", "", "", "", "", "", 84.26, 2.8778*^6, 
  104.871, 38., 13.188, 8.643, 11803.431, 1.1, 304.195, 10.08, 7.1, 51.2, "", 
  2.89, 78.57}, {"ALB", "Europe", "Albania", "2020-04-05", 333., 29., 19., 
  2., 115.713, 10.077, 6.602, 0.695, "", "", "", "", "", "", "", 84.26, 
  2.8778*^6, 104.871, 38., 13.188, 8.643, 11803.431, 1.1, 304.195, 10.08, 
  7.1, 51.2, "", 2.89, 78.57}, {"ALB", "Europe", "Albania", "2020-04-06", 
  361., 28., 21., 2., 125.443, 9.73, 7.297, 0.695, "", "", "", "", "", "", 
  "", 84.26, 2.8778*^6, 104.871, 38., 13.188, 8.643, 11803.431, 1.1, 304.195, 
  10.08, 7.1, 51.2, "", 2.89, 78.57}, {"ALB", "Europe", "Albania", 
  "2020-04-07", 377., 16., 22., 1., 131.003, 5.56, 7.645, 0.347, "", "", "", 
  "", "", "", "", 84.26, 2.8778*^6, 104.871, 38., 13.188, 8.643, 11803.431, 
  1.1, 304.195, 10.08, 7.1, 51.2, "", 2.89, 78.57}, 
 {"ALB", "Europe", "Albania", "2020-04-08", 383., 6., 22., 0., 133.088, 
  2.085, 7.645, 0., "", "", "", "", "", "", "", 84.26, 2.8778*^6, 104.871, 
  38., 13.188, 8.643, 11803.431, 1.1, 304.195, 10.08, 7.1, 51.2, "", 2.89, 
  78.57}, {"ALB", "Europe", "Albania", "2020-04-09", 400., 17., 22., 0., 
  138.995, 5.907, 7.645, 0., "", "", "", "", "", "", "", 84.26, 2.8778*^6, 
  104.871, 38., 13.188, 8.643, 11803.431, 1.1, 304.195, 10.08, 7.1, 51.2, "", 
  2.89, 78.57}, {"ALB", "Europe", "Albania", "2020-04-10", 409., 9., 23., 1., 
  142.122, 3.127, 7.992, 0.347, "", "", "", "", "", "", "", 84.26, 2.8778*^6, 
  104.871, 38., 13.188, 8.643, 11803.431, 1.1, 304.195, 10.08, 7.1, 51.2, "", 
  2.89, 78.57}, {"ALB", "Europe", "Albania", "2020-04-11", 416., 7., 23., 0., 
  144.555, 2.432, 7.992, 0., "", "", "", "", "", "", "", 84.26, 2.8778*^6, 
  104.871, 38., 13.188, 8.643, 11803.431, 1.1, 304.195, 10.08, 7.1, 51.2, "", 
  2.89, 78.57}, {"ALB", "Europe", "Albania", "2020-04-12", 433., 17., 23., 
  0., 150.462, 5.907, 7.992, 0., "", "", "", "", "", "", "", 84.26, 
  2.8778*^6, 104.871, 38., 13.188, 8.643, 11803.431, 1.1, 304.195, 10.08, 
  7.1, 51.2, "", 2.89, 78.57}, {"ALB", "Europe", "Albania", "2020-04-13", 
  446., 13., 23., 0., 154.979, 4.517, 7.992, 0., "", "", "", "", "", "", "", 
  84.26, 2.8778*^6, 104.871, 38., 13.188, 8.643, 11803.431, 1.1, 304.195, 
  10.08, 7.1, 51.2, "", 2.89, 78.57}, {"ALB", "Europe", "Albania", 
  "2020-04-14", 467., 21., 23., 0., 162.277, 7.297, 7.992, 0., "", "", "", 
  "", "", "", "", 84.26, 2.8778*^6, 104.871, 38., 13.188, 8.643, 11803.431, 
  1.1, 304.195, 10.08, 7.1, 51.2, "", 2.89, 78.57}, 
 {"ALB", "Europe", "Albania", "2020-04-15", 475., 8., 24., 1., 165.057, 2.78, 
  8.34, 0.347, "", "", "", "", "", "", "", 84.26, 2.8778*^6, 104.871, 38., 
  13.188, 8.643, 11803.431, 1.1, 304.195, 10.08, 7.1, 51.2, "", 2.89, 78.57}, 
 {"ALB", "Europe", "Albania", "2020-04-16", 494., 19., 25., 1., 171.659, 
  6.602, 8.687, 0.347, "", "", "", "", "", "", "", 84.26, 2.8778*^6, 104.871, 
  38., 13.188, 8.643, 11803.431, 1.1, 304.195, 10.08, 7.1, 51.2, "", 2.89, 
  78.57}, {"ALB", "Europe", "Albania", "2020-04-17", 518., 24., 26., 1., 
  179.999, 8.34, 9.035, 0.347, "", "", "", "", "", "", "", 84.26, 2.8778*^6, 
  104.871, 38., 13.188, 8.643, 11803.431, 1.1, 304.195, 10.08, 7.1, 51.2, "", 
  2.89, 78.57}, {"ALB", "Europe", "Albania", "2020-04-18", 539., 21., 26., 
  0., 187.296, 7.297, 9.035, 0., "", "", "", "", "", "", "", 89.81, 
  2.8778*^6, 104.871, 38., 13.188, 8.643, 11803.431, 1.1, 304.195, 10.08, 
  7.1, 51.2, "", 2.89, 78.57}, {"ALB", "Europe", "Albania", "2020-04-19", 
  548., 9., 26., 0., 190.423, 3.127, 9.035, 0., "", "", "", "", "", "", "", 
  89.81, 2.8778*^6, 104.871, 38., 13.188, 8.643, 11803.431, 1.1, 304.195, 
  10.08, 7.1, 51.2, "", 2.89, 78.57}, {"ALB", "Europe", "Albania", 
  "2020-04-20", 562., 14., 26., 0., 195.288, 4.865, 9.035, 0., "", "", "", 
  "", "", "", "", 89.81, 2.8778*^6, 104.871, 38., 13.188, 8.643, 11803.431, 
  1.1, 304.195, 10.08, 7.1, 51.2, "", 2.89, 78.57}, 
 {"ALB", "Europe", "Albania", "2020-04-21", 584., 22., 26., 0., 202.933, 
  7.645, 9.035, 0., "", "", "", "", "", "", "", 89.81, 2.8778*^6, 104.871, 
  38., 13.188, 8.643, 11803.431, 1.1, 304.195, 10.08, 7.1, 51.2, "", 2.89, 
  78.57}, {"ALB", "Europe", "Albania", "2020-04-22", 609., 25., 26., 0., 
  211.62, 8.687, 9.035, 0., "", "", "", "", "", "", "", 89.81, 2.8778*^6, 
  104.871, 38., 13.188, 8.643, 11803.431, 1.1, 304.195, 10.08, 7.1, 51.2, "", 
  2.89, 78.57}, {"ALB", "Europe", "Albania", "2020-04-23", 634., 25., 27., 
  1., 220.307, 8.687, 9.382, 0.347, "", "", "", "", "", "", "", 89.81, 
  2.8778*^6, 104.871, 38., 13.188, 8.643, 11803.431, 1.1, 304.195, 10.08, 
  7.1, 51.2, "", 2.89, 78.57}, {"ALB", "Europe", "Albania", "2020-04-24", 
  663., 29., 27., 0., 230.384, 10.077, 9.382, 0., "", "", "", "", "", "", "", 
  89.81, 2.8778*^6, 104.871, 38., 13.188, 8.643, 11803.431, 1.1, 304.195, 
  10.08, 7.1, 51.2, "", 2.89, 78.57}, {"ALB", "Europe", "Albania", 
  "2020-04-25", 678., 15., 27., 0., 235.597, 5.212, 9.382, 0., "", "", "", 
  "", "", "", "", 89.81, 2.8778*^6, 104.871, 38., 13.188, 8.643, 11803.431, 
  1.1, 304.195, 10.08, 7.1, 51.2, "", 2.89, 78.57}, 
 {"ALB", "Europe", "Albania", "2020-04-26", 712., 34., 27., 0., 247.411, 
  11.815, 9.382, 0., "", "", "", "", "", "", "", 89.81, 2.8778*^6, 104.871, 
  38., 13.188, 8.643, 11803.431, 1.1, 304.195, 10.08, 7.1, 51.2, "", 2.89, 
  78.57}, {"ALB", "Europe", "Albania", "2020-04-27", 726., 14., 28., 1., 
  252.276, 4.865, 9.73, 0.347, "", "", "", "", "", "", "", 89.81, 2.8778*^6, 
  104.871, 38., 13.188, 8.643, 11803.431, 1.1, 304.195, 10.08, 7.1, 51.2, "", 
  2.89, 78.57}, {"ALB", "Europe", "Albania", "2020-04-28", 736., 10., 28., 
  0., 255.751, 3.475, 9.73, 0., "", "", "", "", "", "", "", 89.81, 2.8778*^6, 
  104.871, 38., 13.188, 8.643, 11803.431, 1.1, 304.195, 10.08, 7.1, 51.2, "", 
  2.89, 78.57}, {"ALB", "Europe", "Albania", "2020-04-29", 750., 14., 30., 
  2., 260.616, 4.865, 10.425, 0.695, "", "", "", "", "", "", "", 89.81, 
  2.8778*^6, 104.871, 38., 13.188, 8.643, 11803.431, 1.1, 304.195, 10.08, 
  7.1, 51.2, "", 2.89, 78.57}, {"ALB", "Europe", "Albania", "2020-04-30", 
  766., 16., 31., 1., 266.176, 5.56, 10.772, 0.347, "", "", "", "", "", "", 
  "", 89.81, 2.8778*^6, 104.871, 38., 13.188, 8.643, 11803.431, 1.1, 304.195, 
  10.08, 7.1, 51.2, "", 2.89, 78.57}, {"ALB", "Europe", "Albania", 
  "2020-05-01", 773., 7., 31., 0., 268.608, 2.432, 10.772, 0., "", "", "", 
  "", "", "", "", 89.81, 2.8778*^6, 104.871, 38., 13.188, 8.643, 11803.431, 
  1.1, 304.195, 10.08, 7.1, 51.2, "", 2.89, 78.57}, 
 {"ALB", "Europe", "Albania", "2020-05-02", 782., 9., 31., 0., 271.735, 
  3.127, 10.772, 0., "", "", "", "", "", "", "", 89.81, 2.8778*^6, 104.871, 
  38., 13.188, 8.643, 11803.431, 1.1, 304.195, 10.08, 7.1, 51.2, "", 2.89, 
  78.57}, {"ALB", "Europe", "Albania", "2020-05-03", 789., 7., 31., 0., 
  274.168, 2.432, 10.772, 0., "", "", "", "", "", "", "", 89.81, 2.8778*^6, 
  104.871, 38., 13.188, 8.643, 11803.431, 1.1, 304.195, 10.08, 7.1, 51.2, "", 
  2.89, 78.57}, {"ALB", "Europe", "Albania", "2020-05-04", 795., 6., 31., 0., 
  276.253, 2.085, 10.772, 0., "", "", "", "", "", "", "", 89.81, 2.8778*^6, 
  104.871, 38., 13.188, 8.643, 11803.431, 1.1, 304.195, 10.08, 7.1, 51.2, "", 
  2.89, 78.57}, {"ALB", "Europe", "Albania", "2020-05-05", 803., 8., 31., 0., 
  279.033, 2.78, 10.772, 0., "", "", "", "", "", "", "", 89.81, 2.8778*^6, 
  104.871, 38., 13.188, 8.643, 11803.431, 1.1, 304.195, 10.08, 7.1, 51.2, "", 
  2.89, 78.57}, {"ALB", "Europe", "Albania", "2020-05-06", 820., 17., 31., 
  0., 284.94, 5.907, 10.772, 0., "", "", "", "", "", "", "", 89.81, 
  2.8778*^6, 104.871, 38., 13.188, 8.643, 11803.431, 1.1, 304.195, 10.08, 
  7.1, 51.2, "", 2.89, 78.57}, {"ALB", "Europe", "Albania", "2020-05-07", 
  832., 12., 31., 0., 289.11, 4.17, 10.772, 0., "", "", "", "", "", "", "", 
  89.81, 2.8778*^6, 104.871, 38., 13.188, 8.643, 11803.431, 1.1, 304.195, 
  10.08, 7.1, 51.2, "", 2.89, 78.57}, {"ALB", "Europe", "Albania", 
  "2020-05-08", 842., 10., 31., 0., 292.585, 3.475, 10.772, 0., "", "", "", 
  "", "", "", "", 89.81, 2.8778*^6, 104.871, 38., 13.188, 8.643, 11803.431, 
  1.1, 304.195, 10.08, 7.1, 51.2, "", 2.89, 78.57}, 
 {"ALB", "Europe", "Albania", "2020-05-09", 850., 8., 31., 0., 295.365, 2.78, 
  10.772, 0., "", "", "", "", "", "", "", 89.81, 2.8778*^6, 104.871, 38., 
  13.188, 8.643, 11803.431, 1.1, 304.195, 10.08, 7.1, 51.2, "", 2.89, 78.57}, 
 {"ALB", "Europe", "Albania", "2020-05-10", 856., 6., 31., 0., 297.449, 
  2.085, 10.772, 0., "", "", "", "", "", "", "", 89.81, 2.8778*^6, 104.871, 
  38., 13.188, 8.643, 11803.431, 1.1, 304.195, 10.08, 7.1, 51.2, "", 2.89, 
  78.57}, {"ALB", "Europe", "Albania", "2020-05-11", 868., 12., 31., 0., 
  301.619, 4.17, 10.772, 0., "", "", "", "", "", "", "", 89.81, 2.8778*^6, 
  104.871, 38., 13.188, 8.643, 11803.431, 1.1, 304.195, 10.08, 7.1, 51.2, "", 
  2.89, 78.57}, {"ALB", "Europe", "Albania", "2020-05-12", 872., 4., 31., 0., 
  303.009, 1.39, 10.772, 0., "", "", "", "", "", "", "", 89.81, 2.8778*^6, 
  104.871, 38., 13.188, 8.643, 11803.431, 1.1, 304.195, 10.08, 7.1, 51.2, "", 
  2.89, 78.57}, {"ALB", "Europe", "Albania", "2020-05-13", 876., 4., 31., 0., 
  304.399, 1.39, 10.772, 0., "", "", "", "", "", "", "", 89.81, 2.8778*^6, 
  104.871, 38., 13.188, 8.643, 11803.431, 1.1, 304.195, 10.08, 7.1, 51.2, "", 
  2.89, 78.57}, {"ALB", "Europe", "Albania", "2020-05-14", 880., 4., 31., 0., 
  305.789, 1.39, 10.772, 0., "", "", "", "", "", "", "", 89.81, 2.8778*^6, 
  104.871, 38., 13.188, 8.643, 11803.431, 1.1, 304.195, 10.08, 7.1, 51.2, "", 
  2.89, 78.57}, {"ALB", "Europe", "Albania", "2020-05-15", 898., 18., 31., 
  0., 312.044, 6.255, 10.772, 0., "", "", "", "", "", "", "", 89.81, 
  2.8778*^6, 104.871, 38., 13.188, 8.643, 11803.431, 1.1, 304.195, 10.08, 
  7.1, 51.2, "", 2.89, 78.57}, {"ALB", "Europe", "Albania", "2020-05-16", 
  916., 18., 31., 0., 318.299, 6.255, 10.772, 0., "", "", "", "", "", "", "", 
  89.81, 2.8778*^6, 104.871, 38., 13.188, 8.643, 11803.431, 1.1, 304.195, 
  10.08, 7.1, 51.2, "", 2.89, 78.57}, {"ALB", "Europe", "Albania", 
  "2020-05-17", 933., 17., 31., 0., 324.206, 5.907, 10.772, 0., "", "", "", 
  "", "", "", "", 89.81, 2.8778*^6, 104.871, 38., 13.188, 8.643, 11803.431, 
  1.1, 304.195, 10.08, 7.1, 51.2, "", 2.89, 78.57}, 
 {"ALB", "Europe", "Albania", "2020-05-18", 946., 13., 31., 0., 328.723, 
  4.517, 10.772, 0., "", "", "", "", "", "", "", 83.33, 2.8778*^6, 104.871, 
  38., 13.188, 8.643, 11803.431, 1.1, 304.195, 10.08, 7.1, 51.2, "", 2.89, 
  78.57}, {"ALB", "Europe", "Albania", "2020-05-19", 948., 2., 31., 0., 
  329.418, 0.695, 10.772, 0., "", "", "", "", "", "", "", 83.33, 2.8778*^6, 
  104.871, 38., 13.188, 8.643, 11803.431, 1.1, 304.195, 10.08, 7.1, 51.2, "", 
  2.89, 78.57}, {"ALB", "Europe", "Albania", "2020-05-20", 949., 1., 31., 0., 
  329.766, 0.347, 10.772, 0., "", "", "", "", "", "", "", 83.33, 2.8778*^6, 
  104.871, 38., 13.188, 8.643, 11803.431, 1.1, 304.195, 10.08, 7.1, 51.2, "", 
  2.89, 78.57}, {"ALB", "Europe", "Albania", "2020-05-21", 964., 15., 31., 
  0., 334.978, 5.212, 10.772, 0., "", "", "", "", "", "", "", 83.33, 
  2.8778*^6, 104.871, 38., 13.188, 8.643, 11803.431, 1.1, 304.195, 10.08, 
  7.1, 51.2, "", 2.89, 78.57}, {"ALB", "Europe", "Albania", "2020-05-22", 
  969., 5., 31., 0., 336.716, 1.737, 10.772, 0., "", "", "", "", "", "", "", 
  83.33, 2.8778*^6, 104.871, 38., 13.188, 8.643, 11803.431, 1.1, 304.195, 
  10.08, 7.1, 51.2, "", 2.89, 78.57}, {"ALB", "Europe", "Albania", 
  "2020-05-23", 981., 12., 31., 0., 340.885, 4.17, 10.772, 0., "", "", "", 
  "", "", "", "", 83.33, 2.8778*^6, 104.871, 38., 13.188, 8.643, 11803.431, 
  1.1, 304.195, 10.08, 7.1, 51.2, "", 2.89, 78.57}, 
 {"ALB", "Europe", "Albania", "2020-05-24", 989., 8., 31., 0., 343.665, 2.78, 
  10.772, 0., "", "", "", "", "", "", "", 83.33, 2.8778*^6, 104.871, 38., 
  13.188, 8.643, 11803.431, 1.1, 304.195, 10.08, 7.1, 51.2, "", 2.89, 78.57}, 
 {"ALB", "Europe", "Albania", "2020-05-25", 998., 9., 32., 1., 346.793, 
  3.127, 11.12, 0.347, "", "", "", "", "", "", "", 83.33, 2.8778*^6, 104.871, 
  38., 13.188, 8.643, 11803.431, 1.1, 304.195, 10.08, 7.1, 51.2, "", 2.89, 
  78.57}, {"ALB", "Europe", "Albania", "2020-05-26", 1004., 6., 32., 0., 
  348.878, 2.085, 11.12, 0., "", "", "", "", "", "", "", 86.11, 2.8778*^6, 
  104.871, 38., 13.188, 8.643, 11803.431, 1.1, 304.195, 10.08, 7.1, 51.2, "", 
  2.89, 78.57}, {"ALB", "Europe", "Albania", "2020-05-27", 1029., 25., 33., 
  1., 357.565, 8.687, 11.467, 0.347, "", "", "", "", "", "", "", 86.11, 
  2.8778*^6, 104.871, 38., 13.188, 8.643, 11803.431, 1.1, 304.195, 10.08, 
  7.1, 51.2, "", 2.89, 78.57}, {"ALB", "Europe", "Albania", "2020-05-28", 
  1050., 21., 33., 0., 364.862, 7.297, 11.467, 0., "", "", "", "", "", "", 
  "", 86.11, 2.8778*^6, 104.871, 38., 13.188, 8.643, 11803.431, 1.1, 304.195, 
  10.08, 7.1, 51.2, "", 2.89, 78.57}, {"ALB", "Europe", "Albania", 
  "2020-05-29", 1076., 26., 33., 0., 373.897, 9.035, 11.467, 0., "", "", "", 
  "", "", "", "", 86.11, 2.8778*^6, 104.871, 38., 13.188, 8.643, 11803.431, 
  1.1, 304.195, 10.08, 7.1, 51.2, "", 2.89, 78.57}, 
 {"ALB", "Europe", "Albania", "2020-05-30", 1099., 23., 33., 0., 381.889, 
  7.992, 11.467, 0., "", "", "", "", "", "", "", 86.11, 2.8778*^6, 104.871, 
  38., 13.188, 8.643, 11803.431, 1.1, 304.195, 10.08, 7.1, 51.2, "", 2.89, 
  78.57}, {"ALB", "Europe", "Albania", "2020-05-31", 1122., 23., 33., 0., 
  389.881, 7.992, 11.467, 0., "", "", "", "", "", "", "", 86.11, 2.8778*^6, 
  104.871, 38., 13.188, 8.643, 11803.431, 1.1, 304.195, 10.08, 7.1, 51.2, "", 
  2.89, 78.57}, {"ALB", "Europe", "Albania", "2020-06-01", 1137., 15., 33., 
  0., 395.093, 5.212, 11.467, 0., "", "", "", "", "", "", "", 67.59, 
  2.8778*^6, 104.871, 38., 13.188, 8.643, 11803.431, 1.1, 304.195, 10.08, 
  7.1, 51.2, "", 2.89, 78.57}, {"ALB", "Europe", "Albania", "2020-06-02", 
  1143., 6., 33., 0., 397.178, 2.085, 11.467, 0., "", "", "", "", "", "", "", 
  67.59, 2.8778*^6, 104.871, 38., 13.188, 8.643, 11803.431, 1.1, 304.195, 
  10.08, 7.1, 51.2, "", 2.89, 78.57}, {"ALB", "Europe", "Albania", 
  "2020-06-03", 1164., 21., 33., 0., 404.476, 7.297, 11.467, 0., "", "", "", 
  "", "", "", "", 67.59, 2.8778*^6, 104.871, 38., 13.188, 8.643, 11803.431, 
  1.1, 304.195, 10.08, 7.1, 51.2, "", 2.89, 78.57}, 
 {"ALB", "Europe", "Albania", "2020-06-04", 1184., 20., 33., 0., 411.425, 
  6.95, 11.467, 0., "", "", "", "", "", "", "", 67.59, 2.8778*^6, 104.871, 
  38., 13.188, 8.643, 11803.431, 1.1, 304.195, 10.08, 7.1, 51.2, "", 2.89, 
  78.57}, {"ALB", "Europe", "Albania", "2020-06-05", 1197., 13., 33., 0., 
  415.943, 4.517, 11.467, 0., "", "", "", "", "", "", "", 67.59, 2.8778*^6, 
  104.871, 38., 13.188, 8.643, 11803.431, 1.1, 304.195, 10.08, 7.1, 51.2, "", 
  2.89, 78.57}, {"ALB", "Europe", "Albania", "2020-06-06", 1212., 15., 33., 
  0., 421.155, 5.212, 11.467, 0., "", "", "", "", "", "", "", 67.59, 
  2.8778*^6, 104.871, 38., 13.188, 8.643, 11803.431, 1.1, 304.195, 10.08, 
  7.1, 51.2, "", 2.89, 78.57}, {"ALB", "Europe", "Albania", "2020-06-07", 
  1232., 20., 34., 1., 428.105, 6.95, 11.815, 0.347, "", "", "", "", "", "", 
  "", 67.59, 2.8778*^6, 104.871, 38., 13.188, 8.643, 11803.431, 1.1, 304.195, 
  10.08, 7.1, 51.2, "", 2.89, 78.57}, {"ALB", "Europe", "Albania", 
  "2020-06-08", 1246., 14., 34., 0., 432.97, 4.865, 11.815, 0., "", "", "", 
  "", "", "", "", 67.59, 2.8778*^6, 104.871, 38., 13.188, 8.643, 11803.431, 
  1.1, 304.195, 10.08, 7.1, 51.2, "", 2.89, 78.57}, 
 {"ALB", "Europe", "Albania", "2020-06-09", 1263., 17., 34., 0., 438.877, 
  5.907, 11.815, 0., "", "", "", "", "", "", "", 67.59, 2.8778*^6, 104.871, 
  38., 13.188, 8.643, 11803.431, 1.1, 304.195, 10.08, 7.1, 51.2, "", 2.89, 
  78.57}, {"ALB", "Europe", "Albania", "2020-06-10", 1299., 36., 34., 0., 
  451.386, 12.51, 11.815, 0., "", "", "", "", "", "", "", 67.59, 2.8778*^6, 
  104.871, 38., 13.188, 8.643, 11803.431, 1.1, 304.195, 10.08, 7.1, 51.2, "", 
  2.89, 78.57}, {"ALB", "Europe", "Albania", "2020-06-11", 1341., 42., 34., 
  0., 465.981, 14.594, 11.815, 0., "", "", "", "", "", "", "", 67.59, 
  2.8778*^6, 104.871, 38., 13.188, 8.643, 11803.431, 1.1, 304.195, 10.08, 
  7.1, 51.2, "", 2.89, 78.57}, {"ALB", "Europe", "Albania", "2020-06-12", 
  1385., 44., 35., 1., 481.27, 15.289, 12.162, 0.347, "", "", "", "", "", "", 
  "", 67.59, 2.8778*^6, 104.871, 38., 13.188, 8.643, 11803.431, 1.1, 304.195, 
  10.08, 7.1, 51.2, "", 2.89, 78.57}, {"ALB", "Europe", "Albania", 
  "2020-06-13", 1416., 31., 36., 1., 492.043, 10.772, 12.51, 0.347, "", "", 
  "", "", "", "", "", 67.59, 2.8778*^6, 104.871, 38., 13.188, 8.643, 
  11803.431, 1.1, 304.195, 10.08, 7.1, 51.2, "", 2.89, 78.57}, 
 {"ALB", "Europe", "Albania", "2020-06-14", 1464., 48., 36., 0., 508.722, 
  16.679, 12.51, 0., "", "", "", "", "", "", "", 67.59, 2.8778*^6, 104.871, 
  38., 13.188, 8.643, 11803.431, 1.1, 304.195, 10.08, 7.1, 51.2, "", 2.89, 
  78.57}, {"ALB", "Europe", "Albania", "2020-06-15", 1521., 57., 36., 0., 
  528.529, 19.807, 12.51, 0., "", "", "", "", "", "", "", 67.59, 2.8778*^6, 
  104.871, 38., 13.188, 8.643, 11803.431, 1.1, 304.195, 10.08, 7.1, 51.2, "", 
  2.89, 78.57}, {"ALB", "Europe", "Albania", "2020-06-16", 1590., 69., 36., 
  0., 552.505, 23.977, 12.51, 0., "", "", "", "", "", "", "", 67.59, 
  2.8778*^6, 104.871, 38., 13.188, 8.643, 11803.431, 1.1, 304.195, 10.08, 
  7.1, 51.2, "", 2.89, 78.57}, {"ALB", "Europe", "Albania", "2020-06-17", 
  1672., 82., 37., 1., 580.999, 28.494, 12.857, 0.347, "", "", "", "", "", 
  "", "", 67.59, 2.8778*^6, 104.871, 38., 13.188, 8.643, 11803.431, 1.1, 
  304.195, 10.08, 7.1, 51.2, "", 2.89, 78.57}, 
 {"ALB", "Europe", "Albania", "2020-06-18", 1722., 50., 38., 1., 598.374, 
  17.374, 13.205, 0.347, "", "", "", "", "", "", "", 67.59, 2.8778*^6, 
  104.871, 38., 13.188, 8.643, 11803.431, 1.1, 304.195, 10.08, 7.1, 51.2, "", 
  2.89, 78.57}, {"ALB", "Europe", "Albania", "2020-06-19", 1788., 66., 39., 
  1., 621.308, 22.934, 13.552, 0.347, "", "", "", "", "", "", "", 67.59, 
  2.8778*^6, 104.871, 38., 13.188, 8.643, 11803.431, 1.1, 304.195, 10.08, 
  7.1, 51.2, "", 2.89, 78.57}, {"ALB", "Europe", "Albania", "2020-06-20", 
  1838., 50., 42., 3., 638.682, 17.374, 14.594, 1.042, "", "", "", "", "", 
  "", "", 67.59, 2.8778*^6, 104.871, 38., 13.188, 8.643, 11803.431, 1.1, 
  304.195, 10.08, 7.1, 51.2, "", 2.89, 78.57}, 
 {"ALB", "Europe", "Albania", "2020-06-21", 1891., 53., 43., 1., 657.099, 
  18.417, 14.942, 0.347, "", "", "", "", "", "", "", 67.59, 2.8778*^6, 
  104.871, 38., 13.188, 8.643, 11803.431, 1.1, 304.195, 10.08, 7.1, 51.2, "", 
  2.89, 78.57}, {"ALB", "Europe", "Albania", "2020-06-22", 1927., 36., 44., 
  1., 669.609, 12.51, 15.289, 0.347, "", "", "", "", "", "", "", 64.81, 
  2.8778*^6, 104.871, 38., 13.188, 8.643, 11803.431, 1.1, 304.195, 10.08, 
  7.1, 51.2, "", 2.89, 78.57}, {"ALB", "Europe", "Albania", "2020-06-23", 
  1995., 68., 44., 0., 693.238, 23.629, 15.289, 0., "", "", "", "", "", "", 
  "", 64.81, 2.8778*^6, 104.871, 38., 13.188, 8.643, 11803.431, 1.1, 304.195, 
  10.08, 7.1, 51.2, "", 2.89, 78.57}, {"ALB", "Europe", "Albania", 
  "2020-06-24", 2047., 52., 45., 1., 711.307, 18.069, 15.637, 0.347, "", "", 
  "", "", "", "", "", 64.81, 2.8778*^6, 104.871, 38., 13.188, 8.643, 
  11803.431, 1.1, 304.195, 10.08, 7.1, 51.2, "", 2.89, 78.57}, 
 {"ALB", "Europe", "Albania", "2020-06-25", 2114., 67., 47., 2., 734.589, 
  23.282, 16.332, 0.695, "", "", "", "", "", "", "", 64.81, 2.8778*^6, 
  104.871, 38., 13.188, 8.643, 11803.431, 1.1, 304.195, 10.08, 7.1, 51.2, "", 
  2.89, 78.57}, {"ALB", "Europe", "Albania", "2020-06-26", 2192., 78., 49., 
  2., 761.693, 27.104, 17.027, 0.695, "", "", "", "", "", "", "", 64.81, 
  2.8778*^6, 104.871, 38., 13.188, 8.643, 11803.431, 1.1, 304.195, 10.08, 
  7.1, 51.2, "", 2.89, 78.57}, {"ALB", "Europe", "Albania", "2020-06-27", 
  2269., 77., 51., 2., 788.45, 26.757, 17.722, 0.695, "", "", "", "", "", "", 
  "", 64.81, 2.8778*^6, 104.871, 38., 13.188, 8.643, 11803.431, 1.1, 304.195, 
  10.08, 7.1, 51.2, "", 2.89, 78.57}, {"ALB", "Europe", "Albania", 
  "2020-06-28", 2330., 61., 53., 2., 809.646, 21.197, 18.417, 0.695, "", "", 
  "", "", "", "", "", 64.81, 2.8778*^6, 104.871, 38., 13.188, 8.643, 
  11803.431, 1.1, 304.195, 10.08, 7.1, 51.2, "", 2.89, 78.57}, 
 {"ALB", "Europe", "Albania", "2020-06-29", 2402., 72., 55., 2., 834.665, 
  25.019, 19.112, 0.695, "", "", "", "", "", "", "", 64.81, 2.8778*^6, 
  104.871, 38., 13.188, 8.643, 11803.431, 1.1, 304.195, 10.08, 7.1, 51.2, "", 
  2.89, 78.57}, {"ALB", "Europe", "Albania", "2020-06-30", 2466., 64., 58., 
  3., 856.905, 22.239, 20.154, 1.042, "", "", "", "", "", "", "", 64.81, 
  2.8778*^6, 104.871, 38., 13.188, 8.643, 11803.431, 1.1, 304.195, 10.08, 
  7.1, 51.2, "", 2.89, 78.57}, {"ALB", "Europe", "Albania", "2020-07-01", 
  2535., 69., 62., 4., 880.881, 23.977, 21.544, 1.39, "", "", "", "", "", "", 
  "", 64.81, 2.8778*^6, 104.871, 38., 13.188, 8.643, 11803.431, 1.1, 304.195, 
  10.08, 7.1, 51.2, "", 2.89, 78.57}, {"ALB", "Europe", "Albania", 
  "2020-07-02", 2580., 45., 65., 3., 896.518, 15.637, 22.587, 1.042, "", "", 
  "", "", "", "", "", 64.81, 2.8778*^6, 104.871, 38., 13.188, 8.643, 
  11803.431, 1.1, 304.195, 10.08, 7.1, 51.2, "", 2.89, 78.57}, 
 {"ALB", "Europe", "Albania", "2020-07-03", 2662., 82., 69., 4., 925.012, 
  28.494, 23.977, 1.39, "", "", "", "", "", "", "", 64.81, 2.8778*^6, 
  104.871, 38., 13.188, 8.643, 11803.431, 1.1, 304.195, 10.08, 7.1, 51.2, "", 
  2.89, 78.57}, {"ALB", "Europe", "Albania", "2020-07-04", 2752., 90., 72., 
  3., 956.286, 31.274, 25.019, 1.042, "", "", "", "", "", "", "", 64.81, 
  2.8778*^6, 104.871, 38., 13.188, 8.643, 11803.431, 1.1, 304.195, 10.08, 
  7.1, 51.2, "", 2.89, 78.57}, {"ALB", "Europe", "Albania", "2020-07-05", 
  2819., 67., 74., 2., 979.568, 23.282, 25.714, 0.695, "", "", "", "", "", 
  "", "", 64.81, 2.8778*^6, 104.871, 38., 13.188, 8.643, 11803.431, 1.1, 
  304.195, 10.08, 7.1, 51.2, "", 2.89, 78.57}, 
 {"ALB", "Europe", "Albania", "2020-07-06", 2893., 74., 76., 2., 1005.282, 
  25.714, 26.409, 0.695, "", "", "", "", "", "", "", 64.81, 2.8778*^6, 
  104.871, 38., 13.188, 8.643, 11803.431, 1.1, 304.195, 10.08, 7.1, 51.2, "", 
  2.89, 78.57}, {"ALB", "Europe", "Albania", "2020-07-07", 2964., 71., 79., 
  3., 1029.953, 24.672, 27.452, 1.042, "", "", "", "", "", "", "", "", 
  2.8778*^6, 104.871, 38., 13.188, 8.643, 11803.431, 1.1, 304.195, 10.08, 
  7.1, 51.2, "", 2.89, 78.57}, {"ALB", "Europe", "Albania", "2020-07-08", 
  3038., 74., 81., 2., 1055.668, 25.714, 28.147, 0.695, "", "", "", "", "", 
  "", "", "", 2.8778*^6, 104.871, 38., 13.188, 8.643, 11803.431, 1.1, 
  304.195, 10.08, 7.1, 51.2, "", 2.89, 78.57}, 
 {"DZA", "Africa", "Algeria", "2019-12-31", 0., 0., 0., 0., 0., 0., 0., 0., 
  "", "", "", "", "", "", "", "", 4.3851043*^7, 17.348, 29.1, 6.211, 3.857, 
  13913.839, 0.5, 278.364, 6.73, 0.7, 30.4, 83.741, 1.9, 76.88}, 
 {"DZA", "Africa", "Algeria", "2020-01-01", 0., 0., 0., 0., 0., 0., 0., 0., 
  "", "", "", "", "", "", "", 0., 4.3851043*^7, 17.348, 29.1, 6.211, 3.857, 
  13913.839, 0.5, 278.364, 6.73, 0.7, 30.4, 83.741, 1.9, 76.88}, 
 {"DZA", "Africa", "Algeria", "2020-01-02", 0., 0., 0., 0., 0., 0., 0., 0., 
  "", "", "", "", "", "", "", 0., 4.3851043*^7, 17.348, 29.1, 6.211, 3.857, 
  13913.839, 0.5, 278.364, 6.73, 0.7, 30.4, 83.741, 1.9, 76.88}, 
 {"DZA", "Africa", "Algeria", "2020-01-03", 0., 0., 0., 0., 0., 0., 0., 0., 
  "", "", "", "", "", "", "", 0., 4.3851043*^7, 17.348, 29.1, 6.211, 3.857, 
  13913.839, 0.5, 278.364, 6.73, 0.7, 30.4, 83.741, 1.9, 76.88}, 
 {"DZA", "Africa", "Algeria", "2020-01-04", 0., 0., 0., 0., 0., 0., 0., 0., 
  "", "", "", "", "", "", "", 0., 4.3851043*^7, 17.348, 29.1, 6.211, 3.857, 
  13913.839, 0.5, 278.364, 6.73, 0.7, 30.4, 83.741, 1.9, 76.88}, 
 {"DZA", "Africa", "Algeria", "2020-01-05", 0., 0., 0., 0., 0., 0., 0., 0., 
  "", "", "", "", "", "", "", 0., 4.3851043*^7, 17.348, 29.1, 6.211, 3.857, 
  13913.839, 0.5, 278.364, 6.73, 0.7, 30.4, 83.741, 1.9, 76.88}, 
 {"DZA", "Africa", "Algeria", "2020-01-06", 0., 0., 0., 0., 0., 0., 0., 0., 
  "", "", "", "", "", "", "", 0., 4.3851043*^7, 17.348, 29.1, 6.211, 3.857, 
  13913.839, 0.5, 278.364, 6.73, 0.7, 30.4, 83.741, 1.9, 76.88}, 
 {"DZA", "Africa", "Algeria", "2020-01-07", 0., 0., 0., 0., 0., 0., 0., 0., 
  "", "", "", "", "", "", "", 0., 4.3851043*^7, 17.348, 29.1, 6.211, 3.857, 
  13913.839, 0.5, 278.364, 6.73, 0.7, 30.4, 83.741, 1.9, 76.88}, 
 {"DZA", "Africa", "Algeria", "2020-01-08", 0., 0., 0., 0., 0., 0., 0., 0., 
  "", "", "", "", "", "", "", 0., 4.3851043*^7, 17.348, 29.1, 6.211, 3.857, 
  13913.839, 0.5, 278.364, 6.73, 0.7, 30.4, 83.741, 1.9, 76.88}, 
 {"DZA", "Africa", "Algeria", "2020-01-09", 0., 0., 0., 0., 0., 0., 0., 0., 
  "", "", "", "", "", "", "", 0., 4.3851043*^7, 17.348, 29.1, 6.211, 3.857, 
  13913.839, 0.5, 278.364, 6.73, 0.7, 30.4, 83.741, 1.9, 76.88}, 
 {"DZA", "Africa", "Algeria", "2020-01-10", 0., 0., 0., 0., 0., 0., 0., 0., 
  "", "", "", "", "", "", "", 0., 4.3851043*^7, 17.348, 29.1, 6.211, 3.857, 
  13913.839, 0.5, 278.364, 6.73, 0.7, 30.4, 83.741, 1.9, 76.88}, 
 {"DZA", "Africa", "Algeria", "2020-01-11", 0., 0., 0., 0., 0., 0., 0., 0., 
  "", "", "", "", "", "", "", 0., 4.3851043*^7, 17.348, 29.1, 6.211, 3.857, 
  13913.839, 0.5, 278.364, 6.73, 0.7, 30.4, 83.741, 1.9, 76.88}, 
 {"DZA", "Africa", "Algeria", "2020-01-12", 0., 0., 0., 0., 0., 0., 0., 0., 
  "", "", "", "", "", "", "", 0., 4.3851043*^7, 17.348, 29.1, 6.211, 3.857, 
  13913.839, 0.5, 278.364, 6.73, 0.7, 30.4, 83.741, 1.9, 76.88}, 
 {"DZA", "Africa", "Algeria", "2020-01-13", 0., 0., 0., 0., 0., 0., 0., 0., 
  "", "", "", "", "", "", "", 0., 4.3851043*^7, 17.348, 29.1, 6.211, 3.857, 
  13913.839, 0.5, 278.364, 6.73, 0.7, 30.4, 83.741, 1.9, 76.88}, 
 {"DZA", "Africa", "Algeria", "2020-01-14", 0., 0., 0., 0., 0., 0., 0., 0., 
  "", "", "", "", "", "", "", 0., 4.3851043*^7, 17.348, 29.1, 6.211, 3.857, 
  13913.839, 0.5, 278.364, 6.73, 0.7, 30.4, 83.741, 1.9, 76.88}, 
 {"DZA", "Africa", "Algeria", "2020-01-15", 0., 0., 0., 0., 0., 0., 0., 0., 
  "", "", "", "", "", "", "", 0., 4.3851043*^7, 17.348, 29.1, 6.211, 3.857, 
  13913.839, 0.5, 278.364, 6.73, 0.7, 30.4, 83.741, 1.9, 76.88}, 
 {"DZA", "Africa", "Algeria", "2020-01-16", 0., 0., 0., 0., 0., 0., 0., 0., 
  "", "", "", "", "", "", "", 0., 4.3851043*^7, 17.348, 29.1, 6.211, 3.857, 
  13913.839, 0.5, 278.364, 6.73, 0.7, 30.4, 83.741, 1.9, 76.88}, 
 {"DZA", "Africa", "Algeria", "2020-01-17", 0., 0., 0., 0., 0., 0., 0., 0., 
  "", "", "", "", "", "", "", 0., 4.3851043*^7, 17.348, 29.1, 6.211, 3.857, 
  13913.839, 0.5, 278.364, 6.73, 0.7, 30.4, 83.741, 1.9, 76.88}, 
 {"DZA", "Africa", "Algeria", "2020-01-18", 0., 0., 0., 0., 0., 0., 0., 0., 
  "", "", "", "", "", "", "", 0., 4.3851043*^7, 17.348, 29.1, 6.211, 3.857, 
  13913.839, 0.5, 278.364, 6.73, 0.7, 30.4, 83.741, 1.9, 76.88}, 
 {"DZA", "Africa", "Algeria", "2020-01-19", 0., 0., 0., 0., 0., 0., 0., 0., 
  "", "", "", "", "", "", "", 0., 4.3851043*^7, 17.348, 29.1, 6.211, 3.857, 
  13913.839, 0.5, 278.364, 6.73, 0.7, 30.4, 83.741, 1.9, 76.88}, 
 {"DZA", "Africa", "Algeria", "2020-01-20", 0., 0., 0., 0., 0., 0., 0., 0., 
  "", "", "", "", "", "", "", 0., 4.3851043*^7, 17.348, 29.1, 6.211, 3.857, 
  13913.839, 0.5, 278.364, 6.73, 0.7, 30.4, 83.741, 1.9, 76.88}, 
 {"DZA", "Africa", "Algeria", "2020-01-21", 0., 0., 0., 0., 0., 0., 0., 0., 
  "", "", "", "", "", "", "", 0., 4.3851043*^7, 17.348, 29.1, 6.211, 3.857, 
  13913.839, 0.5, 278.364, 6.73, 0.7, 30.4, 83.741, 1.9, 76.88}, 
 {"DZA", "Africa", "Algeria", "2020-01-22", 0., 0., 0., 0., 0., 0., 0., 0., 
  "", "", "", "", "", "", "", 0., 4.3851043*^7, 17.348, 29.1, 6.211, 3.857, 
  13913.839, 0.5, 278.364, 6.73, 0.7, 30.4, 83.741, 1.9, 76.88}, 
 {"DZA", "Africa", "Algeria", "2020-01-23", 0., 0., 0., 0., 0., 0., 0., 0., 
  "", "", "", "", "", "", "", 0., 4.3851043*^7, 17.348, 29.1, 6.211, 3.857, 
  13913.839, 0.5, 278.364, 6.73, 0.7, 30.4, 83.741, 1.9, 76.88}, 
 {"DZA", "Africa", "Algeria", "2020-01-24", 0., 0., 0., 0., 0., 0., 0., 0., 
  "", "", "", "", "", "", "", 0., 4.3851043*^7, 17.348, 29.1, 6.211, 3.857, 
  13913.839, 0.5, 278.364, 6.73, 0.7, 30.4, 83.741, 1.9, 76.88}, 
 {"DZA", "Africa", "Algeria", "2020-01-25", 0., 0., 0., 0., 0., 0., 0., 0., 
  "", "", "", "", "", "", "", 0., 4.3851043*^7, 17.348, 29.1, 6.211, 3.857, 
  13913.839, 0.5, 278.364, 6.73, 0.7, 30.4, 83.741, 1.9, 76.88}, 
 {"DZA", "Africa", "Algeria", "2020-01-26", 0., 0., 0., 0., 0., 0., 0., 0., 
  "", "", "", "", "", "", "", 0., 4.3851043*^7, 17.348, 29.1, 6.211, 3.857, 
  13913.839, 0.5, 278.364, 6.73, 0.7, 30.4, 83.741, 1.9, 76.88}, 
 {"DZA", "Africa", "Algeria", "2020-01-27", 0., 0., 0., 0., 0., 0., 0., 0., 
  "", "", "", "", "", "", "", 0., 4.3851043*^7, 17.348, 29.1, 6.211, 3.857, 
  13913.839, 0.5, 278.364, 6.73, 0.7, 30.4, 83.741, 1.9, 76.88}, 
 {"DZA", "Africa", "Algeria", "2020-01-28", 0., 0., 0., 0., 0., 0., 0., 0., 
  "", "", "", "", "", "", "", 0., 4.3851043*^7, 17.348, 29.1, 6.211, 3.857, 
  13913.839, 0.5, 278.364, 6.73, 0.7, 30.4, 83.741, 1.9, 76.88}, 
 {"DZA", "Africa", "Algeria", "2020-01-29", 0., 0., 0., 0., 0., 0., 0., 0., 
  "", "", "", "", "", "", "", 0., 4.3851043*^7, 17.348, 29.1, 6.211, 3.857, 
  13913.839, 0.5, 278.364, 6.73, 0.7, 30.4, 83.741, 1.9, 76.88}, 
 {"DZA", "Africa", "Algeria", "2020-01-30", 0., 0., 0., 0., 0., 0., 0., 0., 
  "", "", "", "", "", "", "", 0., 4.3851043*^7, 17.348, 29.1, 6.211, 3.857, 
  13913.839, 0.5, 278.364, 6.73, 0.7, 30.4, 83.741, 1.9, 76.88}, 
 {"DZA", "Africa", "Algeria", "2020-01-31", 0., 0., 0., 0., 0., 0., 0., 0., 
  "", "", "", "", "", "", "", 0., 4.3851043*^7, 17.348, 29.1, 6.211, 3.857, 
  13913.839, 0.5, 278.364, 6.73, 0.7, 30.4, 83.741, 1.9, 76.88}, 
 {"DZA", "Africa", "Algeria", "2020-02-01", 0., 0., 0., 0., 0., 0., 0., 0., 
  "", "", "", "", "", "", "", 0., 4.3851043*^7, 17.348, 29.1, 6.211, 3.857, 
  13913.839, 0.5, 278.364, 6.73, 0.7, 30.4, 83.741, 1.9, 76.88}, 
 {"DZA", "Africa", "Algeria", "2020-02-02", 0., 0., 0., 0., 0., 0., 0., 0., 
  "", "", "", "", "", "", "", 0., 4.3851043*^7, 17.348, 29.1, 6.211, 3.857, 
  13913.839, 0.5, 278.364, 6.73, 0.7, 30.4, 83.741, 1.9, 76.88}, 
 {"DZA", "Africa", "Algeria", "2020-02-03", 0., 0., 0., 0., 0., 0., 0., 0., 
  "", "", "", "", "", "", "", 0., 4.3851043*^7, 17.348, 29.1, 6.211, 3.857, 
  13913.839, 0.5, 278.364, 6.73, 0.7, 30.4, 83.741, 1.9, 76.88}, 
 {"DZA", "Africa", "Algeria", "2020-02-04", 0., 0., 0., 0., 0., 0., 0., 0., 
  "", "", "", "", "", "", "", 0., 4.3851043*^7, 17.348, 29.1, 6.211, 3.857, 
  13913.839, 0.5, 278.364, 6.73, 0.7, 30.4, 83.741, 1.9, 76.88}, 
 {"DZA", "Africa", "Algeria", "2020-02-05", 0., 0., 0., 0., 0., 0., 0., 0., 
  "", "", "", "", "", "", "", 0., 4.3851043*^7, 17.348, 29.1, 6.211, 3.857, 
  13913.839, 0.5, 278.364, 6.73, 0.7, 30.4, 83.741, 1.9, 76.88}, 
 {"DZA", "Africa", "Algeria", "2020-02-06", 0., 0., 0., 0., 0., 0., 0., 0., 
  "", "", "", "", "", "", "", 0., 4.3851043*^7, 17.348, 29.1, 6.211, 3.857, 
  13913.839, 0.5, 278.364, 6.73, 0.7, 30.4, 83.741, 1.9, 76.88}, 
 {"DZA", "Africa", "Algeria", "2020-02-07", 0., 0., 0., 0., 0., 0., 0., 0., 
  "", "", "", "", "", "", "", 0., 4.3851043*^7, 17.348, 29.1, 6.211, 3.857, 
  13913.839, 0.5, 278.364, 6.73, 0.7, 30.4, 83.741, 1.9, 76.88}, 
 {"DZA", "Africa", "Algeria", "2020-02-08", 0., 0., 0., 0., 0., 0., 0., 0., 
  "", "", "", "", "", "", "", 0., 4.3851043*^7, 17.348, 29.1, 6.211, 3.857, 
  13913.839, 0.5, 278.364, 6.73, 0.7, 30.4, 83.741, 1.9, 76.88}, 
 {"DZA", "Africa", "Algeria", "2020-02-09", 0., 0., 0., 0., 0., 0., 0., 0., 
  "", "", "", "", "", "", "", 0., 4.3851043*^7, 17.348, 29.1, 6.211, 3.857, 
  13913.839, 0.5, 278.364, 6.73, 0.7, 30.4, 83.741, 1.9, 76.88}, 
 {"DZA", "Africa", "Algeria", "2020-02-10", 0., 0., 0., 0., 0., 0., 0., 0., 
  "", "", "", "", "", "", "", 0., 4.3851043*^7, 17.348, 29.1, 6.211, 3.857, 
  13913.839, 0.5, 278.364, 6.73, 0.7, 30.4, 83.741, 1.9, 76.88}, 
 {"DZA", "Africa", "Algeria", "2020-02-11", 0., 0., 0., 0., 0., 0., 0., 0., 
  "", "", "", "", "", "", "", 0., 4.3851043*^7, 17.348, 29.1, 6.211, 3.857, 
  13913.839, 0.5, 278.364, 6.73, 0.7, 30.4, 83.741, 1.9, 76.88}, 
 {"DZA", "Africa", "Algeria", "2020-02-12", 0., 0., 0., 0., 0., 0., 0., 0., 
  "", "", "", "", "", "", "", 0., 4.3851043*^7, 17.348, 29.1, 6.211, 3.857, 
  13913.839, 0.5, 278.364, 6.73, 0.7, 30.4, 83.741, 1.9, 76.88}, 
 {"DZA", "Africa", "Algeria", "2020-02-13", 0., 0., 0., 0., 0., 0., 0., 0., 
  "", "", "", "", "", "", "", 0., 4.3851043*^7, 17.348, 29.1, 6.211, 3.857, 
  13913.839, 0.5, 278.364, 6.73, 0.7, 30.4, 83.741, 1.9, 76.88}, 
 {"DZA", "Africa", "Algeria", "2020-02-14", 0., 0., 0., 0., 0., 0., 0., 0., 
  "", "", "", "", "", "", "", 0., 4.3851043*^7, 17.348, 29.1, 6.211, 3.857, 
  13913.839, 0.5, 278.364, 6.73, 0.7, 30.4, 83.741, 1.9, 76.88}, 
 {"DZA", "Africa", "Algeria", "2020-02-15", 0., 0., 0., 0., 0., 0., 0., 0., 
  "", "", "", "", "", "", "", 0., 4.3851043*^7, 17.348, 29.1, 6.211, 3.857, 
  13913.839, 0.5, 278.364, 6.73, 0.7, 30.4, 83.741, 1.9, 76.88}, 
 {"DZA", "Africa", "Algeria", "2020-02-16", 0., 0., 0., 0., 0., 0., 0., 0., 
  "", "", "", "", "", "", "", 0., 4.3851043*^7, 17.348, 29.1, 6.211, 3.857, 
  13913.839, 0.5, 278.364, 6.73, 0.7, 30.4, 83.741, 1.9, 76.88}, 
 {"DZA", "Africa", "Algeria", "2020-02-17", 0., 0., 0., 0., 0., 0., 0., 0., 
  "", "", "", "", "", "", "", 0., 4.3851043*^7, 17.348, 29.1, 6.211, 3.857, 
  13913.839, 0.5, 278.364, 6.73, 0.7, 30.4, 83.741, 1.9, 76.88}, 
 {"DZA", "Africa", "Algeria", "2020-02-18", 0., 0., 0., 0., 0., 0., 0., 0., 
  "", "", "", "", "", "", "", 0., 4.3851043*^7, 17.348, 29.1, 6.211, 3.857, 
  13913.839, 0.5, 278.364, 6.73, 0.7, 30.4, 83.741, 1.9, 76.88}, 
 {"DZA", "Africa", "Algeria", "2020-02-19", 0., 0., 0., 0., 0., 0., 0., 0., 
  "", "", "", "", "", "", "", 0., 4.3851043*^7, 17.348, 29.1, 6.211, 3.857, 
  13913.839, 0.5, 278.364, 6.73, 0.7, 30.4, 83.741, 1.9, 76.88}, 
 {"DZA", "Africa", "Algeria", "2020-02-20", 0., 0., 0., 0., 0., 0., 0., 0., 
  "", "", "", "", "", "", "", 0., 4.3851043*^7, 17.348, 29.1, 6.211, 3.857, 
  13913.839, 0.5, 278.364, 6.73, 0.7, 30.4, 83.741, 1.9, 76.88}, 
 {"DZA", "Africa", "Algeria", "2020-02-21", 0., 0., 0., 0., 0., 0., 0., 0., 
  "", "", "", "", "", "", "", 0., 4.3851043*^7, 17.348, 29.1, 6.211, 3.857, 
  13913.839, 0.5, 278.364, 6.73, 0.7, 30.4, 83.741, 1.9, 76.88}, 
 {"DZA", "Africa", "Algeria", "2020-02-22", 0., 0., 0., 0., 0., 0., 0., 0., 
  "", "", "", "", "", "", "", 0., 4.3851043*^7, 17.348, 29.1, 6.211, 3.857, 
  13913.839, 0.5, 278.364, 6.73, 0.7, 30.4, 83.741, 1.9, 76.88}, 
 {"DZA", "Africa", "Algeria", "2020-02-23", 0., 0., 0., 0., 0., 0., 0., 0., 
  "", "", "", "", "", "", "", 0., 4.3851043*^7, 17.348, 29.1, 6.211, 3.857, 
  13913.839, 0.5, 278.364, 6.73, 0.7, 30.4, 83.741, 1.9, 76.88}, 
 {"DZA", "Africa", "Algeria", "2020-02-24", 0., 0., 0., 0., 0., 0., 0., 0., 
  "", "", "", "", "", "", "", 0., 4.3851043*^7, 17.348, 29.1, 6.211, 3.857, 
  13913.839, 0.5, 278.364, 6.73, 0.7, 30.4, 83.741, 1.9, 76.88}, 
 {"DZA", "Africa", "Algeria", "2020-02-25", 0., 0., 0., 0., 0., 0., 0., 0., 
  "", "", "", "", "", "", "", 0., 4.3851043*^7, 17.348, 29.1, 6.211, 3.857, 
  13913.839, 0.5, 278.364, 6.73, 0.7, 30.4, 83.741, 1.9, 76.88}, 
 {"DZA", "Africa", "Algeria", "2020-02-26", 1., 1., 0., 0., 0.023, 0.023, 0., 
  0., "", "", "", "", "", "", "", 0., 4.3851043*^7, 17.348, 29.1, 6.211, 
  3.857, 13913.839, 0.5, 278.364, 6.73, 0.7, 30.4, 83.741, 1.9, 76.88}, 
 {"DZA", "Africa", "Algeria", "2020-02-27", 1., 0., 0., 0., 0.023, 0., 0., 
  0., "", "", "", "", "", "", "", 0., 4.3851043*^7, 17.348, 29.1, 6.211, 
  3.857, 13913.839, 0.5, 278.364, 6.73, 0.7, 30.4, 83.741, 1.9, 76.88}, 
 {"DZA", "Africa", "Algeria", "2020-02-28", 1., 0., 0., 0., 0.023, 0., 0., 
  0., "", "", "", "", "", "", "", 0., 4.3851043*^7, 17.348, 29.1, 6.211, 
  3.857, 13913.839, 0.5, 278.364, 6.73, 0.7, 30.4, 83.741, 1.9, 76.88}, 
 {"DZA", "Africa", "Algeria", "2020-02-29", 1., 0., 0., 0., 0.023, 0., 0., 
  0., "", "", "", "", "", "", "", 0., 4.3851043*^7, 17.348, 29.1, 6.211, 
  3.857, 13913.839, 0.5, 278.364, 6.73, 0.7, 30.4, 83.741, 1.9, 76.88}, 
 {"DZA", "Africa", "Algeria", "2020-03-01", 3., 2., 0., 0., 0.068, 0.046, 0., 
  0., "", "", "", "", "", "", "", 0., 4.3851043*^7, 17.348, 29.1, 6.211, 
  3.857, 13913.839, 0.5, 278.364, 6.73, 0.7, 30.4, 83.741, 1.9, 76.88}, 
 {"DZA", "Africa", "Algeria", "2020-03-02", 3., 0., 0., 0., 0.068, 0., 0., 
  0., "", "", "", "", "", "", "", 0., 4.3851043*^7, 17.348, 29.1, 6.211, 
  3.857, 13913.839, 0.5, 278.364, 6.73, 0.7, 30.4, 83.741, 1.9, 76.88}, 
 {"DZA", "Africa", "Algeria", "2020-03-04", 5., 2., 0., 0., 0.114, 0.046, 0., 
  0., "", "", "", "", "", "", "", 0., 4.3851043*^7, 17.348, 29.1, 6.211, 
  3.857, 13913.839, 0.5, 278.364, 6.73, 0.7, 30.4, 83.741, 1.9, 76.88}, 
 {"DZA", "Africa", "Algeria", "2020-03-05", 12., 7., 0., 0., 0.274, 0.16, 0., 
  0., "", "", "", "", "", "", "", 5.56, 4.3851043*^7, 17.348, 29.1, 6.211, 
  3.857, 13913.839, 0.5, 278.364, 6.73, 0.7, 30.4, 83.741, 1.9, 76.88}, 
 {"DZA", "Africa", "Algeria", "2020-03-06", 17., 5., 0., 0., 0.388, 0.114, 
  0., 0., "", "", "", "", "", "", "", 5.56, 4.3851043*^7, 17.348, 29.1, 
  6.211, 3.857, 13913.839, 0.5, 278.364, 6.73, 0.7, 30.4, 83.741, 1.9, 
  76.88}, {"DZA", "Africa", "Algeria", "2020-03-09", 20., 3., 0., 0., 0.456, 
  0.068, 0., 0., "", "", "", "", "", "", "", 5.56, 4.3851043*^7, 17.348, 
  29.1, 6.211, 3.857, 13913.839, 0.5, 278.364, 6.73, 0.7, 30.4, 83.741, 1.9, 
  76.88}, {"DZA", "Africa", "Algeria", "2020-03-12", 20., 0., 0., 0., 0.456, 
  0., 0., 0., "", "", "", "", "", "", "", 30.56, 4.3851043*^7, 17.348, 29.1, 
  6.211, 3.857, 13913.839, 0.5, 278.364, 6.73, 0.7, 30.4, 83.741, 1.9, 
  76.88}, {"DZA", "Africa", "Algeria", "2020-03-13", 25., 5., 1., 1., 0.57, 
  0.114, 0.023, 0.023, "", "", "", "", "", "", "", 30.56, 4.3851043*^7, 
  17.348, 29.1, 6.211, 3.857, 13913.839, 0.5, 278.364, 6.73, 0.7, 30.4, 
  83.741, 1.9, 76.88}, {"DZA", "Africa", "Algeria", "2020-03-14", 26., 1., 
  2., 1., 0.593, 0.023, 0.046, 0.023, "", "", "", "", "", "", "", 36.11, 
  4.3851043*^7, 17.348, 29.1, 6.211, 3.857, 13913.839, 0.5, 278.364, 6.73, 
  0.7, 30.4, 83.741, 1.9, 76.88}, {"DZA", "Africa", "Algeria", "2020-03-15", 
  37., 11., 2., 0., 0.844, 0.251, 0.046, 0., "", "", "", "", "", "", "", 
  36.11, 4.3851043*^7, 17.348, 29.1, 6.211, 3.857, 13913.839, 0.5, 278.364, 
  6.73, 0.7, 30.4, 83.741, 1.9, 76.88}, {"DZA", "Africa", "Algeria", 
  "2020-03-16", 48., 11., 4., 2., 1.095, 0.251, 0.091, 0.046, "", "", "", "", 
  "", "", "", 36.11, 4.3851043*^7, 17.348, 29.1, 6.211, 3.857, 13913.839, 
  0.5, 278.364, 6.73, 0.7, 30.4, 83.741, 1.9, 76.88}, 
 {"DZA", "Africa", "Algeria", "2020-03-17", 58., 10., 4., 0., 1.323, 0.228, 
  0.091, 0., "", "", "", "", "", "", "", 38.89, 4.3851043*^7, 17.348, 29.1, 
  6.211, 3.857, 13913.839, 0.5, 278.364, 6.73, 0.7, 30.4, 83.741, 1.9, 
  76.88}, {"DZA", "Africa", "Algeria", "2020-03-18", 60., 2., 5., 1., 1.368, 
  0.046, 0.114, 0.023, "", "", "", "", "", "", "", 38.89, 4.3851043*^7, 
  17.348, 29.1, 6.211, 3.857, 13913.839, 0.5, 278.364, 6.73, 0.7, 30.4, 
  83.741, 1.9, 76.88}, {"DZA", "Africa", "Algeria", "2020-03-19", 72., 12., 
  6., 1., 1.642, 0.274, 0.137, 0.023, "", "", "", "", "", "", "", 38.89, 
  4.3851043*^7, 17.348, 29.1, 6.211, 3.857, 13913.839, 0.5, 278.364, 6.73, 
  0.7, 30.4, 83.741, 1.9, 76.88}, {"DZA", "Africa", "Algeria", "2020-03-20", 
  90., 18., 7., 1., 2.052, 0.41, 0.16, 0.023, "", "", "", "", "", "", "", 
  38.89, 4.3851043*^7, 17.348, 29.1, 6.211, 3.857, 13913.839, 0.5, 278.364, 
  6.73, 0.7, 30.4, 83.741, 1.9, 76.88}, {"DZA", "Africa", "Algeria", 
  "2020-03-21", 102., 12., 10., 3., 2.326, 0.274, 0.228, 0.068, "", "", "", 
  "", "", "", "", 38.89, 4.3851043*^7, 17.348, 29.1, 6.211, 3.857, 13913.839, 
  0.5, 278.364, 6.73, 0.7, 30.4, 83.741, 1.9, 76.88}, 
 {"DZA", "Africa", "Algeria", "2020-03-22", 139., 37., 15., 5., 3.17, 0.844, 
  0.342, 0.114, "", "", "", "", "", "", "", 38.89, 4.3851043*^7, 17.348, 
  29.1, 6.211, 3.857, 13913.839, 0.5, 278.364, 6.73, 0.7, 30.4, 83.741, 1.9, 
  76.88}, {"DZA", "Africa", "Algeria", "2020-03-23", 201., 62., 17., 2., 
  4.584, 1.414, 0.388, 0.046, "", "", "", "", "", "", "", 75., 4.3851043*^7, 
  17.348, 29.1, 6.211, 3.857, 13913.839, 0.5, 278.364, 6.73, 0.7, 30.4, 
  83.741, 1.9, 76.88}, {"DZA", "Africa", "Algeria", "2020-03-24", 230., 29., 
  17., 0., 5.245, 0.661, 0.388, 0., "", "", "", "", "", "", "", 75., 
  4.3851043*^7, 17.348, 29.1, 6.211, 3.857, 13913.839, 0.5, 278.364, 6.73, 
  0.7, 30.4, 83.741, 1.9, 76.88}, {"DZA", "Africa", "Algeria", "2020-03-25", 
  264., 34., 19., 2., 6.02, 0.775, 0.433, 0.046, "", "", "", "", "", "", "", 
  75., 4.3851043*^7, 17.348, 29.1, 6.211, 3.857, 13913.839, 0.5, 278.364, 
  6.73, 0.7, 30.4, 83.741, 1.9, 76.88}, {"DZA", "Africa", "Algeria", 
  "2020-03-26", 302., 38., 21., 2., 6.887, 0.867, 0.479, 0.046, "", "", "", 
  "", "", "", "", 75., 4.3851043*^7, 17.348, 29.1, 6.211, 3.857, 13913.839, 
  0.5, 278.364, 6.73, 0.7, 30.4, 83.741, 1.9, 76.88}, 
 {"DZA", "Africa", "Algeria", "2020-03-27", 367., 65., 25., 4., 8.369, 1.482, 
  0.57, 0.091, "", "", "", "", "", "", "", 75., 4.3851043*^7, 17.348, 29.1, 
  6.211, 3.857, 13913.839, 0.5, 278.364, 6.73, 0.7, 30.4, 83.741, 1.9, 
  76.88}, {"DZA", "Africa", "Algeria", "2020-03-28", 409., 42., 26., 1., 
  9.327, 0.958, 0.593, 0.023, "", "", "", "", "", "", "", 75., 4.3851043*^7, 
  17.348, 29.1, 6.211, 3.857, 13913.839, 0.5, 278.364, 6.73, 0.7, 30.4, 
  83.741, 1.9, 76.88}, {"DZA", "Africa", "Algeria", "2020-03-29", 454., 45., 
  29., 3., 10.353, 1.026, 0.661, 0.068, "", "", "", "", "", "", "", 75., 
  4.3851043*^7, 17.348, 29.1, 6.211, 3.857, 13913.839, 0.5, 278.364, 6.73, 
  0.7, 30.4, 83.741, 1.9, 76.88}, {"DZA", "Africa", "Algeria", "2020-03-30", 
  511., 57., 31., 2., 11.653, 1.3, 0.707, 0.046, "", "", "", "", "", "", "", 
  86.57, 4.3851043*^7, 17.348, 29.1, 6.211, 3.857, 13913.839, 0.5, 278.364, 
  6.73, 0.7, 30.4, 83.741, 1.9, 76.88}, {"DZA", "Africa", "Algeria", 
  "2020-03-31", 584., 73., 35., 4., 13.318, 1.665, 0.798, 0.091, "", "", "", 
  "", "", "", "", 86.57, 4.3851043*^7, 17.348, 29.1, 6.211, 3.857, 13913.839, 
  0.5, 278.364, 6.73, 0.7, 30.4, 83.741, 1.9, 76.88}, 
 {"DZA", "Africa", "Algeria", "2020-04-01", 716., 132., 44., 9., 16.328, 
  3.01, 1.003, 0.205, "", "", "", "", "", "", "", 86.57, 4.3851043*^7, 
  17.348, 29.1, 6.211, 3.857, 13913.839, 0.5, 278.364, 6.73, 0.7, 30.4, 
  83.741, 1.9, 76.88}, {"DZA", "Africa", "Algeria", "2020-04-02", 847., 131., 
  58., 14., 19.315, 2.987, 1.323, 0.319, "", "", "", "", "", "", "", 86.57, 
  4.3851043*^7, 17.348, 29.1, 6.211, 3.857, 13913.839, 0.5, 278.364, 6.73, 
  0.7, 30.4, 83.741, 1.9, 76.88}, {"DZA", "Africa", "Algeria", "2020-04-03", 
  986., 139., 63., 5., 22.485, 3.17, 1.437, 0.114, "", "", "", "", "", "", 
  "", 86.57, 4.3851043*^7, 17.348, 29.1, 6.211, 3.857, 13913.839, 0.5, 
  278.364, 6.73, 0.7, 30.4, 83.741, 1.9, 76.88}, 
 {"DZA", "Africa", "Algeria", "2020-04-04", 1171., 185., 105., 42., 26.704, 
  4.219, 2.394, 0.958, "", "", "", "", "", "", "", 86.57, 4.3851043*^7, 
  17.348, 29.1, 6.211, 3.857, 13913.839, 0.5, 278.364, 6.73, 0.7, 30.4, 
  83.741, 1.9, 76.88}, {"DZA", "Africa", "Algeria", "2020-04-05", 1251., 80., 
  130., 25., 28.528, 1.824, 2.965, 0.57, "", "", "", "", "", "", "", 86.57, 
  4.3851043*^7, 17.348, 29.1, 6.211, 3.857, 13913.839, 0.5, 278.364, 6.73, 
  0.7, 30.4, 83.741, 1.9, 76.88}, {"DZA", "Africa", "Algeria", "2020-04-06", 
  1320., 69., 152., 22., 30.102, 1.574, 3.466, 0.502, "", "", "", "", "", "", 
  "", 86.57, 4.3851043*^7, 17.348, 29.1, 6.211, 3.857, 13913.839, 0.5, 
  278.364, 6.73, 0.7, 30.4, 83.741, 1.9, 76.88}, 
 {"DZA", "Africa", "Algeria", "2020-04-07", 1423., 103., 173., 21., 32.451, 
  2.349, 3.945, 0.479, "", "", "", "", "", "", "", 86.57, 4.3851043*^7, 
  17.348, 29.1, 6.211, 3.857, 13913.839, 0.5, 278.364, 6.73, 0.7, 30.4, 
  83.741, 1.9, 76.88}, {"DZA", "Africa", "Algeria", "2020-04-08", 1468., 45., 
  193., 20., 33.477, 1.026, 4.401, 0.456, "", "", "", "", "", "", "", 86.57, 
  4.3851043*^7, 17.348, 29.1, 6.211, 3.857, 13913.839, 0.5, 278.364, 6.73, 
  0.7, 30.4, 83.741, 1.9, 76.88}, {"DZA", "Africa", "Algeria", "2020-04-09", 
  1572., 104., 205., 12., 35.849, 2.372, 4.675, 0.274, "", "", "", "", "", 
  "", "", 86.57, 4.3851043*^7, 17.348, 29.1, 6.211, 3.857, 13913.839, 0.5, 
  278.364, 6.73, 0.7, 30.4, 83.741, 1.9, 76.88}, 
 {"DZA", "Africa", "Algeria", "2020-04-10", 1666., 94., 235., 30., 37.992, 
  2.144, 5.359, 0.684, "", "", "", "", "", "", "", 86.57, 4.3851043*^7, 
  17.348, 29.1, 6.211, 3.857, 13913.839, 0.5, 278.364, 6.73, 0.7, 30.4, 
  83.741, 1.9, 76.88}, {"DZA", "Africa", "Algeria", "2020-04-11", 1761., 95., 
  256., 21., 40.159, 2.166, 5.838, 0.479, "", "", "", "", "", "", "", 86.57, 
  4.3851043*^7, 17.348, 29.1, 6.211, 3.857, 13913.839, 0.5, 278.364, 6.73, 
  0.7, 30.4, 83.741, 1.9, 76.88}, {"DZA", "Africa", "Algeria", "2020-04-12", 
  1825., 64., 275., 19., 41.618, 1.459, 6.271, 0.433, "", "", "", "", "", "", 
  "", 86.57, 4.3851043*^7, 17.348, 29.1, 6.211, 3.857, 13913.839, 0.5, 
  278.364, 6.73, 0.7, 30.4, 83.741, 1.9, 76.88}, 
 {"DZA", "Africa", "Algeria", "2020-04-13", 1914., 89., 293., 18., 43.648, 
  2.03, 6.682, 0.41, "", "", "", "", "", "", "", 86.57, 4.3851043*^7, 17.348, 
  29.1, 6.211, 3.857, 13913.839, 0.5, 278.364, 6.73, 0.7, 30.4, 83.741, 1.9, 
  76.88}, {"DZA", "Africa", "Algeria", "2020-04-14", 1983., 69., 313., 20., 
  45.221, 1.574, 7.138, 0.456, "", "", "", "", "", "", "", 92.13, 
  4.3851043*^7, 17.348, 29.1, 6.211, 3.857, 13913.839, 0.5, 278.364, 6.73, 
  0.7, 30.4, 83.741, 1.9, 76.88}, {"DZA", "Africa", "Algeria", "2020-04-15", 
  2070., 87., 325., 12., 47.205, 1.984, 7.411, 0.274, "", "", "", "", "", "", 
  "", 92.13, 4.3851043*^7, 17.348, 29.1, 6.211, 3.857, 13913.839, 0.5, 
  278.364, 6.73, 0.7, 30.4, 83.741, 1.9, 76.88}, 
 {"DZA", "Africa", "Algeria", "2020-04-16", 2160., 90., 336., 11., 49.258, 
  2.052, 7.662, 0.251, "", "", "", "", "", "", "", 92.13, 4.3851043*^7, 
  17.348, 29.1, 6.211, 3.857, 13913.839, 0.5, 278.364, 6.73, 0.7, 30.4, 
  83.741, 1.9, 76.88}, {"DZA", "Africa", "Algeria", "2020-04-17", 2268., 
  108., 348., 12., 51.721, 2.463, 7.936, 0.274, "", "", "", "", "", "", "", 
  92.13, 4.3851043*^7, 17.348, 29.1, 6.211, 3.857, 13913.839, 0.5, 278.364, 
  6.73, 0.7, 30.4, 83.741, 1.9, 76.88}, {"DZA", "Africa", "Algeria", 
  "2020-04-18", 2418., 150., 364., 16., 55.141, 3.421, 8.301, 0.365, "", "", 
  "", "", "", "", "", 92.13, 4.3851043*^7, 17.348, 29.1, 6.211, 3.857, 
  13913.839, 0.5, 278.364, 6.73, 0.7, 30.4, 83.741, 1.9, 76.88}, 
 {"DZA", "Africa", "Algeria", "2020-04-19", 2535., 117., 367., 3., 57.809, 
  2.668, 8.369, 0.068, "", "", "", "", "", "", "", 92.13, 4.3851043*^7, 
  17.348, 29.1, 6.211, 3.857, 13913.839, 0.5, 278.364, 6.73, 0.7, 30.4, 
  83.741, 1.9, 76.88}, {"DZA", "Africa", "Algeria", "2020-04-20", 2629., 94., 
  375., 8., 59.953, 2.144, 8.552, 0.182, "", "", "", "", "", "", "", 92.13, 
  4.3851043*^7, 17.348, 29.1, 6.211, 3.857, 13913.839, 0.5, 278.364, 6.73, 
  0.7, 30.4, 83.741, 1.9, 76.88}, {"DZA", "Africa", "Algeria", "2020-04-21", 
  2718., 89., 384., 9., 61.983, 2.03, 8.757, 0.205, "", "", "", "", "", "", 
  "", 92.13, 4.3851043*^7, 17.348, 29.1, 6.211, 3.857, 13913.839, 0.5, 
  278.364, 6.73, 0.7, 30.4, 83.741, 1.9, 76.88}, 
 {"DZA", "Africa", "Algeria", "2020-04-22", 2811., 93., 392., 8., 64.103, 
  2.121, 8.939, 0.182, "", "", "", "", "", "", "", 92.13, 4.3851043*^7, 
  17.348, 29.1, 6.211, 3.857, 13913.839, 0.5, 278.364, 6.73, 0.7, 30.4, 
  83.741, 1.9, 76.88}, {"DZA", "Africa", "Algeria", "2020-04-23", 2910., 99., 
  402., 10., 66.361, 2.258, 9.167, 0.228, "", "", "", "", "", "", "", 92.13, 
  4.3851043*^7, 17.348, 29.1, 6.211, 3.857, 13913.839, 0.5, 278.364, 6.73, 
  0.7, 30.4, 83.741, 1.9, 76.88}, {"DZA", "Africa", "Algeria", "2020-04-24", 
  3007., 97., 407., 5., 68.573, 2.212, 9.281, 0.114, "", "", "", "", "", "", 
  "", 86.57, 4.3851043*^7, 17.348, 29.1, 6.211, 3.857, 13913.839, 0.5, 
  278.364, 6.73, 0.7, 30.4, 83.741, 1.9, 76.88}, 
 {"DZA", "Africa", "Algeria", "2020-04-25", 3127., 120., 415., 8., 71.31, 
  2.737, 9.464, 0.182, "", "", "", "", "", "", "", 86.57, 4.3851043*^7, 
  17.348, 29.1, 6.211, 3.857, 13913.839, 0.5, 278.364, 6.73, 0.7, 30.4, 
  83.741, 1.9, 76.88}, {"DZA", "Africa", "Algeria", "2020-04-26", 3256., 
  129., 419., 4., 74.251, 2.942, 9.555, 0.091, "", "", "", "", "", "", "", 
  86.57, 4.3851043*^7, 17.348, 29.1, 6.211, 3.857, 13913.839, 0.5, 278.364, 
  6.73, 0.7, 30.4, 83.741, 1.9, 76.88}, {"DZA", "Africa", "Algeria", 
  "2020-04-27", 3382., 126., 425., 6., 77.125, 2.873, 9.692, 0.137, "", "", 
  "", "", "", "", "", 86.57, 4.3851043*^7, 17.348, 29.1, 6.211, 3.857, 
  13913.839, 0.5, 278.364, 6.73, 0.7, 30.4, 83.741, 1.9, 76.88}, 
 {"DZA", "Africa", "Algeria", "2020-04-28", 3517., 135., 432., 7., 80.203, 
  3.079, 9.852, 0.16, "", "", "", "", "", "", "", 86.57, 4.3851043*^7, 
  17.348, 29.1, 6.211, 3.857, 13913.839, 0.5, 278.364, 6.73, 0.7, 30.4, 
  83.741, 1.9, 76.88}, {"DZA", "Africa", "Algeria", "2020-04-29", 3649., 
  132., 437., 5., 83.214, 3.01, 9.966, 0.114, "", "", "", "", "", "", "", 
  86.57, 4.3851043*^7, 17.348, 29.1, 6.211, 3.857, 13913.839, 0.5, 278.364, 
  6.73, 0.7, 30.4, 83.741, 1.9, 76.88}, {"DZA", "Africa", "Algeria", 
  "2020-04-30", 3848., 199., 444., 7., 87.752, 4.538, 10.125, 0.16, "", "", 
  "", "", "", "", "", 86.57, 4.3851043*^7, 17.348, 29.1, 6.211, 3.857, 
  13913.839, 0.5, 278.364, 6.73, 0.7, 30.4, 83.741, 1.9, 76.88}, 
 {"DZA", "Africa", "Algeria", "2020-05-01", 4006., 158., 450., 6., 91.355, 
  3.603, 10.262, 0.137, "", "", "", "", "", "", "", 86.57, 4.3851043*^7, 
  17.348, 29.1, 6.211, 3.857, 13913.839, 0.5, 278.364, 6.73, 0.7, 30.4, 
  83.741, 1.9, 76.88}, {"DZA", "Africa", "Algeria", "2020-05-02", 4154., 
  148., 453., 3., 94.73, 3.375, 10.33, 0.068, "", "", "", "", "", "", "", 
  86.57, 4.3851043*^7, 17.348, 29.1, 6.211, 3.857, 13913.839, 0.5, 278.364, 
  6.73, 0.7, 30.4, 83.741, 1.9, 76.88}, {"DZA", "Africa", "Algeria", 
  "2020-05-03", 4295., 141., 459., 6., 97.945, 3.215, 10.467, 0.137, "", "", 
  "", "", "", "", "", 86.57, 4.3851043*^7, 17.348, 29.1, 6.211, 3.857, 
  13913.839, 0.5, 278.364, 6.73, 0.7, 30.4, 83.741, 1.9, 76.88}, 
 {"DZA", "Africa", "Algeria", "2020-05-04", 4474., 179., 463., 4., 102.027, 
  4.082, 10.558, 0.091, "", "", "", "", "", "", "", 86.57, 4.3851043*^7, 
  17.348, 29.1, 6.211, 3.857, 13913.839, 0.5, 278.364, 6.73, 0.7, 30.4, 
  83.741, 1.9, 76.88}, {"DZA", "Africa", "Algeria", "2020-05-05", 4648., 
  174., 465., 2., 105.995, 3.968, 10.604, 0.046, "", "", "", "", "", "", "", 
  86.57, 4.3851043*^7, 17.348, 29.1, 6.211, 3.857, 13913.839, 0.5, 278.364, 
  6.73, 0.7, 30.4, 83.741, 1.9, 76.88}, {"DZA", "Africa", "Algeria", 
  "2020-05-06", 4838., 190., 470., 5., 110.328, 4.333, 10.718, 0.114, "", "", 
  "", "", "", "", "", 86.57, 4.3851043*^7, 17.348, 29.1, 6.211, 3.857, 
  13913.839, 0.5, 278.364, 6.73, 0.7, 30.4, 83.741, 1.9, 76.88}, 
 {"DZA", "Africa", "Algeria", "2020-05-07", 4997., 159., 476., 6., 113.954, 
  3.626, 10.855, 0.137, "", "", "", "", "", "", "", 86.57, 4.3851043*^7, 
  17.348, 29.1, 6.211, 3.857, 13913.839, 0.5, 278.364, 6.73, 0.7, 30.4, 
  83.741, 1.9, 76.88}, {"DZA", "Africa", "Algeria", "2020-05-08", 5182., 
  185., 483., 7., 118.173, 4.219, 11.015, 0.16, "", "", "", "", "", "", "", 
  86.57, 4.3851043*^7, 17.348, 29.1, 6.211, 3.857, 13913.839, 0.5, 278.364, 
  6.73, 0.7, 30.4, 83.741, 1.9, 76.88}, {"DZA", "Africa", "Algeria", 
  "2020-05-09", 5369., 187., 488., 5., 122.437, 4.264, 11.129, 0.114, "", "", 
  "", "", "", "", "", 86.57, 4.3851043*^7, 17.348, 29.1, 6.211, 3.857, 
  13913.839, 0.5, 278.364, 6.73, 0.7, 30.4, 83.741, 1.9, 76.88}, 
 {"DZA", "Africa", "Algeria", "2020-05-10", 5558., 189., 494., 6., 126.747, 
  4.31, 11.265, 0.137, "", "", "", "", "", "", "", 86.57, 4.3851043*^7, 
  17.348, 29.1, 6.211, 3.857, 13913.839, 0.5, 278.364, 6.73, 0.7, 30.4, 
  83.741, 1.9, 76.88}, {"DZA", "Africa", "Algeria", "2020-05-11", 5723., 
  165., 502., 8., 130.51, 3.763, 11.448, 0.182, "", "", "", "", "", "", "", 
  86.57, 4.3851043*^7, 17.348, 29.1, 6.211, 3.857, 13913.839, 0.5, 278.364, 
  6.73, 0.7, 30.4, 83.741, 1.9, 76.88}, {"DZA", "Africa", "Algeria", 
  "2020-05-12", 5891., 168., 507., 5., 134.341, 3.831, 11.562, 0.114, "", "", 
  "", "", "", "", "", 86.57, 4.3851043*^7, 17.348, 29.1, 6.211, 3.857, 
  13913.839, 0.5, 278.364, 6.73, 0.7, 30.4, 83.741, 1.9, 76.88}, 
 {"DZA", "Africa", "Algeria", "2020-05-13", 6067., 176., 515., 8., 138.355, 
  4.014, 11.744, 0.182, "", "", "", "", "", "", "", 86.57, 4.3851043*^7, 
  17.348, 29.1, 6.211, 3.857, 13913.839, 0.5, 278.364, 6.73, 0.7, 30.4, 
  83.741, 1.9, 76.88}, {"DZA", "Africa", "Algeria", "2020-05-14", 6253., 
  186., 522., 7., 142.596, 4.242, 11.904, 0.16, "", "", "", "", "", "", "", 
  86.57, 4.3851043*^7, 17.348, 29.1, 6.211, 3.857, 13913.839, 0.5, 278.364, 
  6.73, 0.7, 30.4, 83.741, 1.9, 76.88}, {"DZA", "Africa", "Algeria", 
  "2020-05-15", 6442., 189., 529., 7., 146.906, 4.31, 12.064, 0.16, "", "", 
  "", "", "", "", "", 86.57, 4.3851043*^7, 17.348, 29.1, 6.211, 3.857, 
  13913.839, 0.5, 278.364, 6.73, 0.7, 30.4, 83.741, 1.9, 76.88}, 
 {"DZA", "Africa", "Algeria", "2020-05-16", 6629., 187., 536., 7., 151.171, 
  4.264, 12.223, 0.16, "", "", "", "", "", "", "", 86.57, 4.3851043*^7, 
  17.348, 29.1, 6.211, 3.857, 13913.839, 0.5, 278.364, 6.73, 0.7, 30.4, 
  83.741, 1.9, 76.88}, {"DZA", "Africa", "Algeria", "2020-05-17", 6821., 
  192., 542., 6., 155.549, 4.378, 12.36, 0.137, "", "", "", "", "", "", "", 
  86.57, 4.3851043*^7, 17.348, 29.1, 6.211, 3.857, 13913.839, 0.5, 278.364, 
  6.73, 0.7, 30.4, 83.741, 1.9, 76.88}, {"DZA", "Africa", "Algeria", 
  "2020-05-18", 7019., 198., 548., 6., 160.065, 4.515, 12.497, 0.137, "", "", 
  "", "", "", "", "", 86.57, 4.3851043*^7, 17.348, 29.1, 6.211, 3.857, 
  13913.839, 0.5, 278.364, 6.73, 0.7, 30.4, 83.741, 1.9, 76.88}, 
 {"DZA", "Africa", "Algeria", "2020-05-19", 7201., 182., 555., 7., 164.215, 
  4.15, 12.656, 0.16, "", "", "", "", "", "", "", 86.57, 4.3851043*^7, 
  17.348, 29.1, 6.211, 3.857, 13913.839, 0.5, 278.364, 6.73, 0.7, 30.4, 
  83.741, 1.9, 76.88}, {"DZA", "Africa", "Algeria", "2020-05-20", 7377., 
  176., 561., 6., 168.229, 4.014, 12.793, 0.137, "", "", "", "", "", "", "", 
  86.57, 4.3851043*^7, 17.348, 29.1, 6.211, 3.857, 13913.839, 0.5, 278.364, 
  6.73, 0.7, 30.4, 83.741, 1.9, 76.88}, {"DZA", "Africa", "Algeria", 
  "2020-05-21", 7542., 165., 568., 7., 171.991, 3.763, 12.953, 0.16, "", "", 
  "", "", "", "", "", 86.57, 4.3851043*^7, 17.348, 29.1, 6.211, 3.857, 
  13913.839, 0.5, 278.364, 6.73, 0.7, 30.4, 83.741, 1.9, 76.88}, 
 {"DZA", "Africa", "Algeria", "2020-05-22", 7728., 186., 575., 7., 176.233, 
  4.242, 13.113, 0.16, "", "", "", "", "", "", "", 86.57, 4.3851043*^7, 
  17.348, 29.1, 6.211, 3.857, 13913.839, 0.5, 278.364, 6.73, 0.7, 30.4, 
  83.741, 1.9, 76.88}, {"DZA", "Africa", "Algeria", "2020-05-23", 7918., 
  190., 582., 7., 180.566, 4.333, 13.272, 0.16, "", "", "", "", "", "", "", 
  86.57, 4.3851043*^7, 17.348, 29.1, 6.211, 3.857, 13913.839, 0.5, 278.364, 
  6.73, 0.7, 30.4, 83.741, 1.9, 76.88}, {"DZA", "Africa", "Algeria", 
  "2020-05-24", 8113., 195., 592., 10., 185.013, 4.447, 13.5, 0.228, "", "", 
  "", "", "", "", "", 86.57, 4.3851043*^7, 17.348, 29.1, 6.211, 3.857, 
  13913.839, 0.5, 278.364, 6.73, 0.7, 30.4, 83.741, 1.9, 76.88}, 
 {"DZA", "Africa", "Algeria", "2020-05-25", 8306., 193., 600., 8., 189.414, 
  4.401, 13.683, 0.182, "", "", "", "", "", "", "", 86.57, 4.3851043*^7, 
  17.348, 29.1, 6.211, 3.857, 13913.839, 0.5, 278.364, 6.73, 0.7, 30.4, 
  83.741, 1.9, 76.88}, {"DZA", "Africa", "Algeria", "2020-05-26", 8503., 
  197., 609., 9., 193.906, 4.492, 13.888, 0.205, "", "", "", "", "", "", "", 
  86.57, 4.3851043*^7, 17.348, 29.1, 6.211, 3.857, 13913.839, 0.5, 278.364, 
  6.73, 0.7, 30.4, 83.741, 1.9, 76.88}, {"DZA", "Africa", "Algeria", 
  "2020-05-27", 8697., 194., 617., 8., 198.331, 4.424, 14.07, 0.182, "", "", 
  "", "", "", "", "", 86.57, 4.3851043*^7, 17.348, 29.1, 6.211, 3.857, 
  13913.839, 0.5, 278.364, 6.73, 0.7, 30.4, 83.741, 1.9, 76.88}, 
 {"DZA", "Africa", "Algeria", "2020-05-28", 8857., 160., 623., 6., 201.979, 
  3.649, 14.207, 0.137, "", "", "", "", "", "", "", 86.57, 4.3851043*^7, 
  17.348, 29.1, 6.211, 3.857, 13913.839, 0.5, 278.364, 6.73, 0.7, 30.4, 
  83.741, 1.9, 76.88}, {"DZA", "Africa", "Algeria", "2020-05-29", 8997., 
  140., 630., 7., 205.172, 3.193, 14.367, 0.16, "", "", "", "", "", "", "", 
  86.57, 4.3851043*^7, 17.348, 29.1, 6.211, 3.857, 13913.839, 0.5, 278.364, 
  6.73, 0.7, 30.4, 83.741, 1.9, 76.88}, {"DZA", "Africa", "Algeria", 
  "2020-05-30", 9134., 137., 638., 8., 208.296, 3.124, 14.549, 0.182, "", "", 
  "", "", "", "", "", 86.57, 4.3851043*^7, 17.348, 29.1, 6.211, 3.857, 
  13913.839, 0.5, 278.364, 6.73, 0.7, 30.4, 83.741, 1.9, 76.88}, 
 {"DZA", "Africa", "Algeria", "2020-05-31", 9267., 133., 646., 8., 211.329, 
  3.033, 14.732, 0.182, "", "", "", "", "", "", "", 86.57, 4.3851043*^7, 
  17.348, 29.1, 6.211, 3.857, 13913.839, 0.5, 278.364, 6.73, 0.7, 30.4, 
  83.741, 1.9, 76.88}, {"DZA", "Africa", "Algeria", "2020-06-01", 9394., 
  127., 653., 7., 214.225, 2.896, 14.891, 0.16, "", "", "", "", "", "", "", 
  86.57, 4.3851043*^7, 17.348, 29.1, 6.211, 3.857, 13913.839, 0.5, 278.364, 
  6.73, 0.7, 30.4, 83.741, 1.9, 76.88}, {"DZA", "Africa", "Algeria", 
  "2020-06-02", 9513., 119., 661., 8., 216.939, 2.714, 15.074, 0.182, "", "", 
  "", "", "", "", "", 86.57, 4.3851043*^7, 17.348, 29.1, 6.211, 3.857, 
  13913.839, 0.5, 278.364, 6.73, 0.7, 30.4, 83.741, 1.9, 76.88}, 
 {"DZA", "Africa", "Algeria", "2020-06-03", 9626., 113., 667., 6., 219.516, 
  2.577, 15.211, 0.137, "", "", "", "", "", "", "", 86.57, 4.3851043*^7, 
  17.348, 29.1, 6.211, 3.857, 13913.839, 0.5, 278.364, 6.73, 0.7, 30.4, 
  83.741, 1.9, 76.88}, {"DZA", "Africa", "Algeria", "2020-06-04", 9626., 0., 
  667., 0., 219.516, 0., 15.211, 0., "", "", "", "", "", "", "", 86.57, 
  4.3851043*^7, 17.348, 29.1, 6.211, 3.857, 13913.839, 0.5, 278.364, 6.73, 
  0.7, 30.4, 83.741, 1.9, 76.88}, {"DZA", "Africa", "Algeria", "2020-06-05", 
  9831., 205., 681., 14., 224.191, 4.675, 15.53, 0.319, "", "", "", "", "", 
  "", "", 86.57, 4.3851043*^7, 17.348, 29.1, 6.211, 3.857, 13913.839, 0.5, 
  278.364, 6.73, 0.7, 30.4, 83.741, 1.9, 76.88}, 
 {"DZA", "Africa", "Algeria", "2020-06-06", 9935., 104., 690., 9., 226.562, 
  2.372, 15.735, 0.205, "", "", "", "", "", "", "", 86.57, 4.3851043*^7, 
  17.348, 29.1, 6.211, 3.857, 13913.839, 0.5, 278.364, 6.73, 0.7, 30.4, 
  83.741, 1.9, 76.88}, {"DZA", "Africa", "Algeria", "2020-06-07", 10050., 
  115., 698., 8., 229.185, 2.623, 15.918, 0.182, "", "", "", "", "", "", "", 
  86.57, 4.3851043*^7, 17.348, 29.1, 6.211, 3.857, 13913.839, 0.5, 278.364, 
  6.73, 0.7, 30.4, 83.741, 1.9, 76.88}, {"DZA", "Africa", "Algeria", 
  "2020-06-08", 10154., 104., 707., 9., 231.557, 2.372, 16.123, 0.205, "", 
  "", "", "", "", "", "", 86.57, 4.3851043*^7, 17.348, 29.1, 6.211, 3.857, 
  13913.839, 0.5, 278.364, 6.73, 0.7, 30.4, 83.741, 1.9, 76.88}, 
 {"DZA", "Africa", "Algeria", "2020-06-09", 10265., 111., 715., 8., 234.088, 
  2.531, 16.305, 0.182, "", "", "", "", "", "", "", 86.57, 4.3851043*^7, 
  17.348, 29.1, 6.211, 3.857, 13913.839, 0.5, 278.364, 6.73, 0.7, 30.4, 
  83.741, 1.9, 76.88}, {"DZA", "Africa", "Algeria", "2020-06-10", 10382., 
  117., 724., 9., 236.756, 2.668, 16.51, 0.205, "", "", "", "", "", "", "", 
  86.57, 4.3851043*^7, 17.348, 29.1, 6.211, 3.857, 13913.839, 0.5, 278.364, 
  6.73, 0.7, 30.4, 83.741, 1.9, 76.88}, {"DZA", "Africa", "Algeria", 
  "2020-06-11", 10484., 102., 732., 8., 239.082, 2.326, 16.693, 0.182, "", 
  "", "", "", "", "", "", 86.57, 4.3851043*^7, 17.348, 29.1, 6.211, 3.857, 
  13913.839, 0.5, 278.364, 6.73, 0.7, 30.4, 83.741, 1.9, 76.88}, 
 {"DZA", "Africa", "Algeria", "2020-06-12", 10589., 105., 741., 9., 241.477, 
  2.394, 16.898, 0.205, "", "", "", "", "", "", "", 86.57, 4.3851043*^7, 
  17.348, 29.1, 6.211, 3.857, 13913.839, 0.5, 278.364, 6.73, 0.7, 30.4, 
  83.741, 1.9, 76.88}, {"DZA", "Africa", "Algeria", "2020-06-13", 10698., 
  109., 751., 10., 243.962, 2.486, 17.126, 0.228, "", "", "", "", "", "", "", 
  86.57, 4.3851043*^7, 17.348, 29.1, 6.211, 3.857, 13913.839, 0.5, 278.364, 
  6.73, 0.7, 30.4, 83.741, 1.9, 76.88}, {"DZA", "Africa", "Algeria", 
  "2020-06-14", 10810., 112., 760., 9., 246.516, 2.554, 17.331, 0.205, "", 
  "", "", "", "", "", "", 65.28, 4.3851043*^7, 17.348, 29.1, 6.211, 3.857, 
  13913.839, 0.5, 278.364, 6.73, 0.7, 30.4, 83.741, 1.9, 76.88}, 
 {"DZA", "Africa", "Algeria", "2020-06-15", 10919., 109., 767., 7., 249.002, 
  2.486, 17.491, 0.16, "", "", "", "", "", "", "", 65.28, 4.3851043*^7, 
  17.348, 29.1, 6.211, 3.857, 13913.839, 0.5, 278.364, 6.73, 0.7, 30.4, 
  83.741, 1.9, 76.88}, {"DZA", "Africa", "Algeria", "2020-06-16", 11031., 
  112., 777., 10., 251.556, 2.554, 17.719, 0.228, "", "", "", "", "", "", "", 
  65.28, 4.3851043*^7, 17.348, 29.1, 6.211, 3.857, 13913.839, 0.5, 278.364, 
  6.73, 0.7, 30.4, 83.741, 1.9, 76.88}, {"DZA", "Africa", "Algeria", 
  "2020-06-17", 11147., 116., 788., 11., 254.201, 2.645, 17.97, 0.251, "", 
  "", "", "", "", "", "", 65.28, 4.3851043*^7, 17.348, 29.1, 6.211, 3.857, 
  13913.839, 0.5, 278.364, 6.73, 0.7, 30.4, 83.741, 1.9, 76.88}, 
 {"DZA", "Africa", "Algeria", "2020-06-18", 11268., 121., 799., 11., 256.961, 
  2.759, 18.221, 0.251, "", "", "", "", "", "", "", 65.28, 4.3851043*^7, 
  17.348, 29.1, 6.211, 3.857, 13913.839, 0.5, 278.364, 6.73, 0.7, 30.4, 
  83.741, 1.9, 76.88}, {"DZA", "Africa", "Algeria", "2020-06-19", 11385., 
  117., 811., 12., 259.629, 2.668, 18.494, 0.274, "", "", "", "", "", "", "", 
  65.28, 4.3851043*^7, 17.348, 29.1, 6.211, 3.857, 13913.839, 0.5, 278.364, 
  6.73, 0.7, 30.4, 83.741, 1.9, 76.88}, {"DZA", "Africa", "Algeria", 
  "2020-06-20", 11504., 119., 825., 14., 262.343, 2.714, 18.814, 0.319, "", 
  "", "", "", "", "", "", 65.28, 4.3851043*^7, 17.348, 29.1, 6.211, 3.857, 
  13913.839, 0.5, 278.364, 6.73, 0.7, 30.4, 83.741, 1.9, 76.88}, 
 {"DZA", "Africa", "Algeria", "2020-06-21", 11631., 127., 837., 12., 265.239, 
  2.896, 19.087, 0.274, "", "", "", "", "", "", "", 65.28, 4.3851043*^7, 
  17.348, 29.1, 6.211, 3.857, 13913.839, 0.5, 278.364, 6.73, 0.7, 30.4, 
  83.741, 1.9, 76.88}, {"DZA", "Africa", "Algeria", "2020-06-22", 11771., 
  140., 845., 8., 268.431, 3.193, 19.27, 0.182, "", "", "", "", "", "", "", 
  65.28, 4.3851043*^7, 17.348, 29.1, 6.211, 3.857, 13913.839, 0.5, 278.364, 
  6.73, 0.7, 30.4, 83.741, 1.9, 76.88}, {"DZA", "Africa", "Algeria", 
  "2020-06-23", 11920., 149., 852., 7., 271.829, 3.398, 19.429, 0.16, "", "", 
  "", "", "", "", "", 65.28, 4.3851043*^7, 17.348, 29.1, 6.211, 3.857, 
  13913.839, 0.5, 278.364, 6.73, 0.7, 30.4, 83.741, 1.9, 76.88}, 
 {"DZA", "Africa", "Algeria", "2020-06-24", 12076., 156., 861., 9., 275.387, 
  3.557, 19.635, 0.205, "", "", "", "", "", "", "", 65.28, 4.3851043*^7, 
  17.348, 29.1, 6.211, 3.857, 13913.839, 0.5, 278.364, 6.73, 0.7, 30.4, 
  83.741, 1.9, 76.88}, {"DZA", "Africa", "Algeria", "2020-06-25", 12248., 
  172., 869., 8., 279.309, 3.922, 19.817, 0.182, "", "", "", "", "", "", "", 
  65.28, 4.3851043*^7, 17.348, 29.1, 6.211, 3.857, 13913.839, 0.5, 278.364, 
  6.73, 0.7, 30.4, 83.741, 1.9, 76.88}, {"DZA", "Africa", "Algeria", 
  "2020-06-26", 12445., 197., 878., 9., 283.802, 4.492, 20.022, 0.205, "", 
  "", "", "", "", "", "", 65.28, 4.3851043*^7, 17.348, 29.1, 6.211, 3.857, 
  13913.839, 0.5, 278.364, 6.73, 0.7, 30.4, 83.741, 1.9, 76.88}, 
 {"DZA", "Africa", "Algeria", "2020-06-27", 12685., 240., 885., 7., 289.275, 
  5.473, 20.182, 0.16, "", "", "", "", "", "", "", 65.28, 4.3851043*^7, 
  17.348, 29.1, 6.211, 3.857, 13913.839, 0.5, 278.364, 6.73, 0.7, 30.4, 
  83.741, 1.9, 76.88}, {"DZA", "Africa", "Algeria", "2020-06-28", 12968., 
  283., 892., 7., 295.728, 6.454, 20.342, 0.16, "", "", "", "", "", "", "", 
  65.28, 4.3851043*^7, 17.348, 29.1, 6.211, 3.857, 13913.839, 0.5, 278.364, 
  6.73, 0.7, 30.4, 83.741, 1.9, 76.88}, {"DZA", "Africa", "Algeria", 
  "2020-06-29", 13273., 305., 897., 5., 302.684, 6.955, 20.456, 0.114, "", 
  "", "", "", "", "", "", 65.28, 4.3851043*^7, 17.348, 29.1, 6.211, 3.857, 
  13913.839, 0.5, 278.364, 6.73, 0.7, 30.4, 83.741, 1.9, 76.88}, 
 {"DZA", "Africa", "Algeria", "2020-06-30", 13571., 298., 905., 8., 309.48, 
  6.796, 20.638, 0.182, "", "", "", "", "", "", "", 65.28, 4.3851043*^7, 
  17.348, 29.1, 6.211, 3.857, 13913.839, 0.5, 278.364, 6.73, 0.7, 30.4, 
  83.741, 1.9, 76.88}, {"DZA", "Africa", "Algeria", "2020-07-01", 13907., 
  336., 912., 7., 317.142, 7.662, 20.798, 0.16, "", "", "", "", "", "", "", 
  65.28, 4.3851043*^7, 17.348, 29.1, 6.211, 3.857, 13913.839, 0.5, 278.364, 
  6.73, 0.7, 30.4, 83.741, 1.9, 76.88}, {"DZA", "Africa", "Algeria", 
  "2020-07-02", 14272., 365., 920., 8., 325.465, 8.324, 20.98, 0.182, "", "", 
  "", "", "", "", "", 65.28, 4.3851043*^7, 17.348, 29.1, 6.211, 3.857, 
  13913.839, 0.5, 278.364, 6.73, 0.7, 30.4, 83.741, 1.9, 76.88}, 
 {"DZA", "Africa", "Algeria", "2020-07-03", 14657., 385., 928., 8., 334.245, 
  8.78, 21.163, 0.182, "", "", "", "", "", "", "", 65.28, 4.3851043*^7, 
  17.348, 29.1, 6.211, 3.857, 13913.839, 0.5, 278.364, 6.73, 0.7, 30.4, 
  83.741, 1.9, 76.88}, {"DZA", "Africa", "Algeria", "2020-07-04", 15070., 
  413., 937., 9., 343.663, 9.418, 21.368, 0.205, "", "", "", "", "", "", "", 
  65.28, 4.3851043*^7, 17.348, 29.1, 6.211, 3.857, 13913.839, 0.5, 278.364, 
  6.73, 0.7, 30.4, 83.741, 1.9, 76.88}, {"DZA", "Africa", "Algeria", 
  "2020-07-05", 15500., 430., 946., 9., 353.469, 9.806, 21.573, 0.205, "", 
  "", "", "", "", "", "", 65.28, 4.3851043*^7, 17.348, 29.1, 6.211, 3.857, 
  13913.839, 0.5, 278.364, 6.73, 0.7, 30.4, 83.741, 1.9, 76.88}, 
 {"DZA", "Africa", "Algeria", "2020-07-06", 15941., 441., 952., 6., 363.526, 
  10.057, 21.71, 0.137, "", "", "", "", "", "", "", 65.28, 4.3851043*^7, 
  17.348, 29.1, 6.211, 3.857, 13913.839, 0.5, 278.364, 6.73, 0.7, 30.4, 
  83.741, 1.9, 76.88}, {"DZA", "Africa", "Algeria", "2020-07-07", 16404., 
  463., 959., 7., 374.085, 10.558, 21.869, 0.16, "", "", "", "", "", "", "", 
  "", 4.3851043*^7, 17.348, 29.1, 6.211, 3.857, 13913.839, 0.5, 278.364, 
  6.73, 0.7, 30.4, 83.741, 1.9, 76.88}, {"DZA", "Africa", "Algeria", 
  "2020-07-08", 16879., 475., 968., 9., 384.917, 10.832, 22.075, 0.205, "", 
  "", "", "", "", "", "", "", 4.3851043*^7, 17.348, 29.1, 6.211, 3.857, 
  13913.839, 0.5, 278.364, 6.73, 0.7, 30.4, 83.741, 1.9, 76.88}, 
 {"AND", "Europe", "Andorra", "2020-03-03", 1., 1., 0., 0., 12.942, 12.942, 
  0., 0., "", "", "", "", "", "", "", 0., 77265., 163.755, "", "", "", "", 
  "", 109.135, 7.97, 29., 37.8, "", "", 83.73}, 
 {"AND", "Europe", "Andorra", "2020-03-14", 2., 1., 0., 0., 25.885, 12.942, 
  0., 0., "", "", "", "", "", "", "", 20.37, 77265., 163.755, "", "", "", "", 
  "", 109.135, 7.97, 29., 37.8, "", "", 83.73}, 
 {"AND", "Europe", "Andorra", "2020-03-16", 5., 3., 0., 0., 64.712, 38.827, 
  0., 0., "", "", "", "", "", "", "", 31.48, 77265., 163.755, "", "", "", "", 
  "", 109.135, 7.97, 29., 37.8, "", "", 83.73}, 
 {"AND", "Europe", "Andorra", "2020-03-17", 14., 9., 0., 0., 181.195, 
  116.482, 0., 0., "", "", "", "", "", "", "", 31.48, 77265., 163.755, "", 
  "", "", "", "", 109.135, 7.97, 29., 37.8, "", "", 83.73}, 
 {"AND", "Europe", "Andorra", "2020-03-18", 14., 0., 0., 0., 181.195, 0., 0., 
  0., "", "", "", "", "", "", "", 31.48, 77265., 163.755, "", "", "", "", "", 
  109.135, 7.97, 29., 37.8, "", "", 83.73}, {"AND", "Europe", "Andorra", 
  "2020-03-19", 53., 39., 0., 0., 685.951, 504.756, 0., 0., "", "", "", "", 
  "", "", "", 31.48, 77265., 163.755, "", "", "", "", "", 109.135, 7.97, 29., 
  37.8, "", "", 83.73}, {"AND", "Europe", "Andorra", "2020-03-20", 75., 22., 
  0., 0., 970.685, 284.734, 0., 0., "", "", "", "", "", "", "", 31.48, 
  77265., 163.755, "", "", "", "", "", 109.135, 7.97, 29., 37.8, "", "", 
  83.73}, {"AND", "Europe", "Andorra", "2020-03-21", 75., 0., 0., 0., 
  970.685, 0., 0., 0., "", "", "", "", "", "", "", 31.48, 77265., 163.755, 
  "", "", "", "", "", 109.135, 7.97, 29., 37.8, "", "", 83.73}, 
 {"AND", "Europe", "Andorra", "2020-03-22", 88., 13., 0., 0., 1138.937, 
  168.252, 0., 0., "", "", "", "", "", "", "", 31.48, 77265., 163.755, "", 
  "", "", "", "", 109.135, 7.97, 29., 37.8, "", "", 83.73}, 
 {"AND", "Europe", "Andorra", "2020-03-23", 113., 25., 0., 0., 1462.499, 
  323.562, 0., 0., "", "", "", "", "", "", "", 31.48, 77265., 163.755, "", 
  "", "", "", "", 109.135, 7.97, 29., 37.8, "", "", 83.73}, 
 {"AND", "Europe", "Andorra", "2020-03-24", 133., 20., 0., 0., 1721.349, 
  258.849, 0., 0., "", "", "", "", "", "", "", 31.48, 77265., 163.755, "", 
  "", "", "", "", 109.135, 7.97, 29., 37.8, "", "", 83.73}, 
 {"AND", "Europe", "Andorra", "2020-03-25", 164., 31., 0., 0., 2122.565, 
  401.217, 0., 0., "", "", "", "", "", "", "", 48.15, 77265., 163.755, "", 
  "", "", "", "", 109.135, 7.97, 29., 37.8, "", "", 83.73}, 
 {"AND", "Europe", "Andorra", "2020-03-26", 188., 24., 0., 0., 2433.184, 
  310.619, 0., 0., "", "", "", "", "", "", "", 48.15, 77265., 163.755, "", 
  "", "", "", "", 109.135, 7.97, 29., 37.8, "", "", 83.73}, 
 {"AND", "Europe", "Andorra", "2020-03-27", 224., 36., 3., 3., 2899.113, 
  465.929, 38.827, 38.827, "", "", "", "", "", "", "", 48.15, 77265., 
  163.755, "", "", "", "", "", 109.135, 7.97, 29., 37.8, "", "", 83.73}, 
 {"AND", "Europe", "Andorra", "2020-03-28", 267., 43., 3., 0., 3455.64, 
  556.526, 38.827, 0., "", "", "", "", "", "", "", 48.15, 77265., 163.755, 
  "", "", "", "", "", 109.135, 7.97, 29., 37.8, "", "", 83.73}, 
 {"AND", "Europe", "Andorra", "2020-03-29", 308., 41., 4., 1., 3986.281, 
  530.641, 51.77, 12.942, "", "", "", "", "", "", "", 48.15, 77265., 163.755, 
  "", "", "", "", "", 109.135, 7.97, 29., 37.8, "", "", 83.73}, 
 {"AND", "Europe", "Andorra", "2020-03-30", 334., 26., 6., 2., 4322.785, 
  336.504, 77.655, 25.885, "", "", "", "", "", "", "", 48.15, 77265., 
  163.755, "", "", "", "", "", 109.135, 7.97, 29., 37.8, "", "", 83.73}, 
 {"AND", "Europe", "Andorra", "2020-03-31", 370., 36., 8., 2., 4788.714, 
  465.929, 103.54, 25.885, "", "", "", "", "", "", "", 48.15, 77265., 
  163.755, "", "", "", "", "", 109.135, 7.97, 29., 37.8, "", "", 83.73}, 
 {"AND", "Europe", "Andorra", "2020-04-01", 376., 6., 12., 4., 4866.369, 
  77.655, 155.31, 51.77, "", "", "", "", "", "", "", 48.15, 77265., 163.755, 
  "", "", "", "", "", 109.135, 7.97, 29., 37.8, "", "", 83.73}, 
 {"AND", "Europe", "Andorra", "2020-04-02", 390., 14., 14., 2., 5047.564, 
  181.195, 181.195, 25.885, "", "", "", "", "", "", "", 48.15, 77265., 
  163.755, "", "", "", "", "", 109.135, 7.97, 29., 37.8, "", "", 83.73}, 
 {"AND", "Europe", "Andorra", "2020-04-03", 428., 38., 15., 1., 5539.377, 
  491.814, 194.137, 12.942, "", "", "", "", "", "", "", 48.15, 77265., 
  163.755, "", "", "", "", "", 109.135, 7.97, 29., 37.8, "", "", 83.73}, 
 {"AND", "Europe", "Andorra", "2020-04-04", 439., 11., 16., 1., 5681.745, 
  142.367, 207.08, 12.942, "", "", "", "", "", "", "", 48.15, 77265., 
  163.755, "", "", "", "", "", 109.135, 7.97, 29., 37.8, "", "", 83.73}, 
 {"AND", "Europe", "Andorra", "2020-04-05", 466., 27., 17., 1., 6031.191, 
  349.447, 220.022, 12.942, "", "", "", "", "", "", "", 48.15, 77265., 
  163.755, "", "", "", "", "", 109.135, 7.97, 29., 37.8, "", "", 83.73}, 
 {"AND", "Europe", "Andorra", "2020-04-06", 501., 35., 18., 1., 6484.178, 
  452.986, 232.964, 12.942, "", "", "", "", "", "", "", 48.15, 77265., 
  163.755, "", "", "", "", "", 109.135, 7.97, 29., 37.8, "", "", 83.73}, 
 {"AND", "Europe", "Andorra", "2020-04-07", 526., 25., 21., 3., 6807.74, 
  323.562, 271.792, 38.827, "", "", "", "", "", "", "", 48.15, 77265., 
  163.755, "", "", "", "", "", 109.135, 7.97, 29., 37.8, "", "", 83.73}, 
 {"AND", "Europe", "Andorra", "2020-04-08", 545., 19., 22., 1., 7053.647, 
  245.907, 284.734, 12.942, "", "", "", "", "", "", "", 56.48, 77265., 
  163.755, "", "", "", "", "", 109.135, 7.97, 29., 37.8, "", "", 83.73}, 
 {"AND", "Europe", "Andorra", "2020-04-09", 564., 19., 23., 1., 7299.553, 
  245.907, 297.677, 12.942, "", "", "", "", "", "", "", 56.48, 77265., 
  163.755, "", "", "", "", "", 109.135, 7.97, 29., 37.8, "", "", 83.73}, 
 {"AND", "Europe", "Andorra", "2020-04-10", 583., 19., 25., 2., 7545.46, 
  245.907, 323.562, 25.885, "", "", "", "", "", "", "", 56.48, 77265., 
  163.755, "", "", "", "", "", 109.135, 7.97, 29., 37.8, "", "", 83.73}, 
 {"AND", "Europe", "Andorra", "2020-04-11", 601., 18., 26., 1., 7778.425, 
  232.964, 336.504, 12.942, "", "", "", "", "", "", "", 56.48, 77265., 
  163.755, "", "", "", "", "", 109.135, 7.97, 29., 37.8, "", "", 83.73}, 
 {"AND", "Europe", "Andorra", "2020-04-12", 622., 21., 28., 2., 8050.217, 
  271.792, 362.389, 25.885, "", "", "", "", "", "", "", 56.48, 77265., 
  163.755, "", "", "", "", "", 109.135, 7.97, 29., 37.8, "", "", 83.73}, 
 {"AND", "Europe", "Andorra", "2020-04-13", 638., 16., 29., 1., 8257.296, 
  207.08, 375.332, 12.942, "", "", "", "", "", "", "", 56.48, 77265., 
  163.755, "", "", "", "", "", 109.135, 7.97, 29., 37.8, "", "", 83.73}, 
 {"AND", "Europe", "Andorra", "2020-04-14", 646., 8., 29., 0., 8360.836, 
  103.54, 375.332, 0., "", "", "", "", "", "", "", 56.48, 77265., 163.755, 
  "", "", "", "", "", 109.135, 7.97, 29., 37.8, "", "", 83.73}, 
 {"AND", "Europe", "Andorra", "2020-04-15", 659., 13., 31., 2., 8529.088, 
  168.252, 401.217, 25.885, "", "", "", "", "", "", "", 56.48, 77265., 
  163.755, "", "", "", "", "", 109.135, 7.97, 29., 37.8, "", "", 83.73}, 
 {"AND", "Europe", "Andorra", "2020-04-16", 673., 14., 33., 2., 8710.283, 
  181.195, 427.102, 25.885, "", "", "", "", "", "", "", 56.48, 77265., 
  163.755, "", "", "", "", "", 109.135, 7.97, 29., 37.8, "", "", 83.73}, 
 {"AND", "Europe", "Andorra", "2020-04-17", 682., 9., 33., 0., 8826.765, 
  116.482, 427.102, 0., "", "", "", "", "", "", "", 56.48, 77265., 163.755, 
  "", "", "", "", "", 109.135, 7.97, 29., 37.8, "", "", 83.73}, 
 {"AND", "Europe", "Andorra", "2020-04-18", 696., 14., 35., 2., 9007.96, 
  181.195, 452.986, 25.885, "", "", "", "", "", "", "", 56.48, 77265., 
  163.755, "", "", "", "", "", 109.135, 7.97, 29., 37.8, "", "", 83.73}, 
 {"AND", "Europe", "Andorra", "2020-04-19", 704., 8., 35., 0., 9111.499, 
  103.54, 452.986, 0., "", "", "", "", "", "", "", 56.48, 77265., 163.755, 
  "", "", "", "", "", 109.135, 7.97, 29., 37.8, "", "", 83.73}, 
 {"AND", "Europe", "Andorra", "2020-04-20", 713., 9., 36., 1., 9227.982, 
  116.482, 465.929, 12.942, "", "", "", "", "", "", "", 52.78, 77265., 
  163.755, "", "", "", "", "", 109.135, 7.97, 29., 37.8, "", "", 83.73}, 
 {"AND", "Europe", "Andorra", "2020-04-21", 717., 4., 36., 0., 9279.752, 
  51.77, 465.929, 0., "", "", "", "", "", "", "", 52.78, 77265., 163.755, "", 
  "", "", "", "", 109.135, 7.97, 29., 37.8, "", "", 83.73}, 
 {"AND", "Europe", "Andorra", "2020-04-22", 717., 0., 37., 1., 9279.752, 0., 
  478.871, 12.942, "", "", "", "", "", "", "", 52.78, 77265., 163.755, "", 
  "", "", "", "", 109.135, 7.97, 29., 37.8, "", "", 83.73}, 
 {"AND", "Europe", "Andorra", "2020-04-23", 723., 6., 37., 0., 9357.406, 
  77.655, 478.871, 0., "", "", "", "", "", "", "", 52.78, 77265., 163.755, 
  "", "", "", "", "", 109.135, 7.97, 29., 37.8, "", "", 83.73}, 
 {"AND", "Europe", "Andorra", "2020-04-24", 724., 1., 37., 0., 9370.349, 
  12.942, 478.871, 0., "", "", "", "", "", "", "", 52.78, 77265., 163.755, 
  "", "", "", "", "", 109.135, 7.97, 29., 37.8, "", "", 83.73}, 
 {"AND", "Europe", "Andorra", "2020-04-25", 731., 7., 40., 3., 9460.946, 
  90.597, 517.699, 38.827, "", "", "", "", "", "", "", 52.78, 77265., 
  163.755, "", "", "", "", "", 109.135, 7.97, 29., 37.8, "", "", 83.73}, 
 {"AND", "Europe", "Andorra", "2020-04-26", 733., 2., 40., 0., 9486.831, 
  25.885, 517.699, 0., "", "", "", "", "", "", "", 52.78, 77265., 163.755, 
  "", "", "", "", "", 109.135, 7.97, 29., 37.8, "", "", 83.73}, 
 {"AND", "Europe", "Andorra", "2020-04-27", 740., 7., 40., 0., 9577.428, 
  90.597, 517.699, 0., "", "", "", "", "", "", "", 52.78, 77265., 163.755, 
  "", "", "", "", "", 109.135, 7.97, 29., 37.8, "", "", 83.73}, 
 {"AND", "Europe", "Andorra", "2020-04-28", 743., 3., 40., 0., 9616.256, 
  38.827, 517.699, 0., "", "", "", "", "", "", "", 52.78, 77265., 163.755, 
  "", "", "", "", "", 109.135, 7.97, 29., 37.8, "", "", 83.73}, 
 {"AND", "Europe", "Andorra", "2020-04-29", 743., 0., 41., 1., 9616.256, 0., 
  530.641, 12.942, "", "", "", "", "", "", "", 52.78, 77265., 163.755, "", 
  "", "", "", "", 109.135, 7.97, 29., 37.8, "", "", 83.73}, 
 {"AND", "Europe", "Andorra", "2020-04-30", 743., 0., 42., 1., 9616.256, 0., 
  543.584, 12.942, "", "", "", "", "", "", "", 52.78, 77265., 163.755, "", 
  "", "", "", "", 109.135, 7.97, 29., 37.8, "", "", 83.73}, 
 {"AND", "Europe", "Andorra", "2020-05-01", 745., 2., 42., 0., 9642.141, 
  25.885, 543.584, 0., "", "", "", "", "", "", "", 52.78, 77265., 163.755, 
  "", "", "", "", "", 109.135, 7.97, 29., 37.8, "", "", 83.73}, 
 {"AND", "Europe", "Andorra", "2020-05-02", 746., 1., 43., 1., 9655.083, 
  12.942, 556.526, 12.942, "", "", "", "", "", "", "", 52.78, 77265., 
  163.755, "", "", "", "", "", 109.135, 7.97, 29., 37.8, "", "", 83.73}, 
 {"AND", "Europe", "Andorra", "2020-05-03", 747., 1., 44., 1., 9668.026, 
  12.942, 569.469, 12.942, "", "", "", "", "", "", "", 52.78, 77265., 
  163.755, "", "", "", "", "", 109.135, 7.97, 29., 37.8, "", "", 83.73}, 
 {"AND", "Europe", "Andorra", "2020-05-04", 748., 1., 45., 1., 9680.968, 
  12.942, 582.411, 12.942, "", "", "", "", "", "", "", 52.78, 77265., 
  163.755, "", "", "", "", "", 109.135, 7.97, 29., 37.8, "", "", 83.73}, 
 {"AND", "Europe", "Andorra", "2020-05-05", 750., 2., 45., 0., 9706.853, 
  25.885, 582.411, 0., "", "", "", "", "", "", "", 52.78, 77265., 163.755, 
  "", "", "", "", "", 109.135, 7.97, 29., 37.8, "", "", 83.73}, 
 {"AND", "Europe", "Andorra", "2020-05-06", 751., 1., 46., 1., 9719.796, 
  12.942, 595.354, 12.942, "", "", "", "", "", "", "", 52.78, 77265., 
  163.755, "", "", "", "", "", 109.135, 7.97, 29., 37.8, "", "", 83.73}, 
 {"AND", "Europe", "Andorra", "2020-05-07", 751., 0., 46., 0., 9719.796, 0., 
  595.354, 0., "", "", "", "", "", "", "", 52.78, 77265., 163.755, "", "", 
  "", "", "", 109.135, 7.97, 29., 37.8, "", "", 83.73}, 
 {"AND", "Europe", "Andorra", "2020-05-08", 752., 1., 47., 1., 9732.738, 
  12.942, 608.296, 12.942, "", "", "", "", "", "", "", 52.78, 77265., 
  163.755, "", "", "", "", "", 109.135, 7.97, 29., 37.8, "", "", 83.73}, 
 {"AND", "Europe", "Andorra", "2020-05-09", 752., 0., 47., 0., 9732.738, 0., 
  608.296, 0., "", "", "", "", "", "", "", 52.78, 77265., 163.755, "", "", 
  "", "", "", 109.135, 7.97, 29., 37.8, "", "", 83.73}, 
 {"AND", "Europe", "Andorra", "2020-05-10", 754., 2., 48., 1., 9758.623, 
  25.885, 621.239, 12.942, "", "", "", "", "", "", "", 52.78, 77265., 
  163.755, "", "", "", "", "", 109.135, 7.97, 29., 37.8, "", "", 83.73}, 
 {"AND", "Europe", "Andorra", "2020-05-11", 755., 1., 48., 0., 9771.565, 
  12.942, 621.239, 0., "", "", "", "", "", "", "", 50., 77265., 163.755, "", 
  "", "", "", "", 109.135, 7.97, 29., 37.8, "", "", 83.73}, 
 {"AND", "Europe", "Andorra", "2020-05-12", 756., 1., 48., 0., 9784.508, 
  12.942, 621.239, 0., "", "", "", "", "", "", "", 50., 77265., 163.755, "", 
  "", "", "", "", 109.135, 7.97, 29., 37.8, "", "", 83.73}, 
 {"AND", "Europe", "Andorra", "2020-05-13", 758., 2., 48., 0., 9810.393, 
  25.885, 621.239, 0., "", "", "", "", "", "", "", 50., 77265., 163.755, "", 
  "", "", "", "", 109.135, 7.97, 29., 37.8, "", "", 83.73}, 
 {"AND", "Europe", "Andorra", "2020-05-14", 760., 2., 49., 1., 9836.278, 
  25.885, 634.181, 12.942, "", "", "", "", "", "", "", 50., 77265., 163.755, 
  "", "", "", "", "", 109.135, 7.97, 29., 37.8, "", "", 83.73}, 
 {"AND", "Europe", "Andorra", "2020-05-15", 761., 1., 49., 0., 9849.22, 
  12.942, 634.181, 0., "", "", "", "", "", "", "", 50., 77265., 163.755, "", 
  "", "", "", "", 109.135, 7.97, 29., 37.8, "", "", 83.73}, 
 {"AND", "Europe", "Andorra", "2020-05-16", 761., 0., 49., 0., 9849.22, 0., 
  634.181, 0., "", "", "", "", "", "", "", 50., 77265., 163.755, "", "", "", 
  "", "", 109.135, 7.97, 29., 37.8, "", "", 83.73}, 
 {"AND", "Europe", "Andorra", "2020-05-17", 761., 0., 51., 2., 9849.22, 0., 
  660.066, 25.885, "", "", "", "", "", "", "", 50., 77265., 163.755, "", "", 
  "", "", "", 109.135, 7.97, 29., 37.8, "", "", 83.73}, 
 {"AND", "Europe", "Andorra", "2020-05-18", 761., 0., 51., 0., 9849.22, 0., 
  660.066, 0., "", "", "", "", "", "", "", 50., 77265., 163.755, "", "", "", 
  "", "", 109.135, 7.97, 29., 37.8, "", "", 83.73}, 
 {"AND", "Europe", "Andorra", "2020-05-19", 761., 0., 51., 0., 9849.22, 0., 
  660.066, 0., "", "", "", "", "", "", "", 50., 77265., 163.755, "", "", "", 
  "", "", 109.135, 7.97, 29., 37.8, "", "", 83.73}, 
 {"AND", "Europe", "Andorra", "2020-05-20", 761., 0., 51., 0., 9849.22, 0., 
  660.066, 0., "", "", "", "", "", "", "", 50., 77265., 163.755, "", "", "", 
  "", "", 109.135, 7.97, 29., 37.8, "", "", 83.73}, 
 {"AND", "Europe", "Andorra", "2020-05-21", 762., 1., 51., 0., 9862.163, 
  12.942, 660.066, 0., "", "", "", "", "", "", "", 50., 77265., 163.755, "", 
  "", "", "", "", 109.135, 7.97, 29., 37.8, "", "", 83.73}, 
 {"AND", "Europe", "Andorra", "2020-05-22", 762., 0., 51., 0., 9862.163, 0., 
  660.066, 0., "", "", "", "", "", "", "", 50., 77265., 163.755, "", "", "", 
  "", "", 109.135, 7.97, 29., 37.8, "", "", 83.73}, 
 {"AND", "Europe", "Andorra", "2020-05-23", 762., 0., 51., 0., 9862.163, 0., 
  660.066, 0., "", "", "", "", "", "", "", 50., 77265., 163.755, "", "", "", 
  "", "", 109.135, 7.97, 29., 37.8, "", "", 83.73}, 
 {"AND", "Europe", "Andorra", "2020-05-24", 762., 0., 51., 0., 9862.163, 0., 
  660.066, 0., "", "", "", "", "", "", "", 50., 77265., 163.755, "", "", "", 
  "", "", 109.135, 7.97, 29., 37.8, "", "", 83.73}, 
 {"AND", "Europe", "Andorra", "2020-05-25", 763., 1., 51., 0., 9875.105, 
  12.942, 660.066, 0., "", "", "", "", "", "", "", 50., 77265., 163.755, "", 
  "", "", "", "", 109.135, 7.97, 29., 37.8, "", "", 83.73}, 
 {"AND", "Europe", "Andorra", "2020-05-26", 763., 0., 51., 0., 9875.105, 0., 
  660.066, 0., "", "", "", "", "", "", "", 50., 77265., 163.755, "", "", "", 
  "", "", 109.135, 7.97, 29., 37.8, "", "", 83.73}, 
 {"AND", "Europe", "Andorra", "2020-05-27", 763., 0., 51., 0., 9875.105, 0., 
  660.066, 0., "", "", "", "", "", "", "", 50., 77265., 163.755, "", "", "", 
  "", "", 109.135, 7.97, 29., 37.8, "", "", 83.73}, 
 {"AND", "Europe", "Andorra", "2020-05-28", 763., 0., 51., 0., 9875.105, 0., 
  660.066, 0., "", "", "", "", "", "", "", 50., 77265., 163.755, "", "", "", 
  "", "", 109.135, 7.97, 29., 37.8, "", "", 83.73}, 
 {"AND", "Europe", "Andorra", "2020-05-29", 763., 0., 51., 0., 9875.105, 0., 
  660.066, 0., "", "", "", "", "", "", "", 50., 77265., 163.755, "", "", "", 
  "", "", 109.135, 7.97, 29., 37.8, "", "", 83.73}, 
 {"AND", "Europe", "Andorra", "2020-05-30", 764., 1., 51., 0., 9888.048, 
  12.942, 660.066, 0., "", "", "", "", "", "", "", 50., 77265., 163.755, "", 
  "", "", "", "", 109.135, 7.97, 29., 37.8, "", "", 83.73}, 
 {"AND", "Europe", "Andorra", "2020-05-31", 764., 0., 51., 0., 9888.048, 0., 
  660.066, 0., "", "", "", "", "", "", "", 50., 77265., 163.755, "", "", "", 
  "", "", 109.135, 7.97, 29., 37.8, "", "", 83.73}, 
 {"AND", "Europe", "Andorra", "2020-06-01", 764., 0., 51., 0., 9888.048, 0., 
  660.066, 0., "", "", "", "", "", "", "", 50., 77265., 163.755, "", "", "", 
  "", "", 109.135, 7.97, 29., 37.8, "", "", 83.73}, 
 {"AND", "Europe", "Andorra", "2020-06-02", 765., 1., 51., 0., 9900.99, 
  12.942, 660.066, 0., "", "", "", "", "", "", "", 38.89, 77265., 163.755, 
  "", "", "", "", "", 109.135, 7.97, 29., 37.8, "", "", 83.73}, 
 {"AND", "Europe", "Andorra", "2020-06-03", 844., 79., 51., 0., 10923.445, 
  1022.455, 660.066, 0., "", "", "", "", "", "", "", 38.89, 77265., 163.755, 
  "", "", "", "", "", 109.135, 7.97, 29., 37.8, "", "", 83.73}, 
 {"AND", "Europe", "Andorra", "2020-06-04", 851., 7., 51., 0., 11014.043, 
  90.597, 660.066, 0., "", "", "", "", "", "", "", 38.89, 77265., 163.755, 
  "", "", "", "", "", 109.135, 7.97, 29., 37.8, "", "", 83.73}, 
 {"AND", "Europe", "Andorra", "2020-06-05", 852., 1., 51., 0., 11026.985, 
  12.942, 660.066, 0., "", "", "", "", "", "", "", 38.89, 77265., 163.755, 
  "", "", "", "", "", 109.135, 7.97, 29., 37.8, "", "", 83.73}, 
 {"AND", "Europe", "Andorra", "2020-06-06", 852., 0., 51., 0., 11026.985, 0., 
  660.066, 0., "", "", "", "", "", "", "", 38.89, 77265., 163.755, "", "", 
  "", "", "", 109.135, 7.97, 29., 37.8, "", "", 83.73}, 
 {"AND", "Europe", "Andorra", "2020-06-07", 852., 0., 51., 0., 11026.985, 0., 
  660.066, 0., "", "", "", "", "", "", "", 38.89, 77265., 163.755, "", "", 
  "", "", "", 109.135, 7.97, 29., 37.8, "", "", 83.73}, 
 {"AND", "Europe", "Andorra", "2020-06-08", 852., 0., 51., 0., 11026.985, 0., 
  660.066, 0., "", "", "", "", "", "", "", 38.89, 77265., 163.755, "", "", 
  "", "", "", 109.135, 7.97, 29., 37.8, "", "", 83.73}, 
 {"AND", "Europe", "Andorra", "2020-06-09", 852., 0., 51., 0., 11026.985, 0., 
  660.066, 0., "", "", "", "", "", "", "", 38.89, 77265., 163.755, "", "", 
  "", "", "", 109.135, 7.97, 29., 37.8, "", "", 83.73}, 
 {"AND", "Europe", "Andorra", "2020-06-10", 852., 0., 51., 0., 11026.985, 0., 
  660.066, 0., "", "", "", "", "", "", "", 38.89, 77265., 163.755, "", "", 
  "", "", "", 109.135, 7.97, 29., 37.8, "", "", 83.73}, 
 {"AND", "Europe", "Andorra", "2020-06-11", 852., 0., 51., 0., 11026.985, 0., 
  660.066, 0., "", "", "", "", "", "", "", 38.89, 77265., 163.755, "", "", 
  "", "", "", 109.135, 7.97, 29., 37.8, "", "", 83.73}, 
 {"AND", "Europe", "Andorra", "2020-06-12", 852., 0., 51., 0., 11026.985, 0., 
  660.066, 0., "", "", "", "", "", "", "", 38.89, 77265., 163.755, "", "", 
  "", "", "", 109.135, 7.97, 29., 37.8, "", "", 83.73}, 
 {"AND", "Europe", "Andorra", "2020-06-13", 853., 1., 51., 0., 11039.928, 
  12.942, 660.066, 0., "", "", "", "", "", "", "", 38.89, 77265., 163.755, 
  "", "", "", "", "", 109.135, 7.97, 29., 37.8, "", "", 83.73}, 
 {"AND", "Europe", "Andorra", "2020-06-14", 853., 0., 51., 0., 11039.928, 0., 
  660.066, 0., "", "", "", "", "", "", "", 38.89, 77265., 163.755, "", "", 
  "", "", "", 109.135, 7.97, 29., 37.8, "", "", 83.73}, 
 {"AND", "Europe", "Andorra", "2020-06-15", 853., 0., 51., 0., 11039.928, 0., 
  660.066, 0., "", "", "", "", "", "", "", 38.89, 77265., 163.755, "", "", 
  "", "", "", 109.135, 7.97, 29., 37.8, "", "", 83.73}, 
 {"AND", "Europe", "Andorra", "2020-06-16", 853., 0., 51., 0., 11039.928, 0., 
  660.066, 0., "", "", "", "", "", "", "", 38.89, 77265., 163.755, "", "", 
  "", "", "", 109.135, 7.97, 29., 37.8, "", "", 83.73}, 
 {"AND", "Europe", "Andorra", "2020-06-17", 854., 1., 52., 1., 11052.87, 
  12.942, 673.008, 12.942, "", "", "", "", "", "", "", 38.89, 77265., 
  163.755, "", "", "", "", "", 109.135, 7.97, 29., 37.8, "", "", 83.73}, 
 {"AND", "Europe", "Andorra", "2020-06-18", 854., 0., 52., 0., 11052.87, 0., 
  673.008, 0., "", "", "", "", "", "", "", 38.89, 77265., 163.755, "", "", 
  "", "", "", 109.135, 7.97, 29., 37.8, "", "", 83.73}, 
 {"AND", "Europe", "Andorra", "2020-06-19", 855., 1., 52., 0., 11065.812, 
  12.942, 673.008, 0., "", "", "", "", "", "", "", 38.89, 77265., 163.755, 
  "", "", "", "", "", 109.135, 7.97, 29., 37.8, "", "", 83.73}, 
 {"AND", "Europe", "Andorra", "2020-06-20", 855., 0., 52., 0., 11065.812, 0., 
  673.008, 0., "", "", "", "", "", "", "", 38.89, 77265., 163.755, "", "", 
  "", "", "", 109.135, 7.97, 29., 37.8, "", "", 83.73}, 
 {"AND", "Europe", "Andorra", "2020-06-21", 855., 0., 52., 0., 11065.812, 0., 
  673.008, 0., "", "", "", "", "", "", "", 38.89, 77265., 163.755, "", "", 
  "", "", "", 109.135, 7.97, 29., 37.8, "", "", 83.73}, 
 {"AND", "Europe", "Andorra", "2020-06-22", 855., 0., 52., 0., 11065.812, 0., 
  673.008, 0., "", "", "", "", "", "", "", 38.89, 77265., 163.755, "", "", 
  "", "", "", 109.135, 7.97, 29., 37.8, "", "", 83.73}, 
 {"AND", "Europe", "Andorra", "2020-06-23", 855., 0., 52., 0., 11065.812, 0., 
  673.008, 0., "", "", "", "", "", "", "", 38.89, 77265., 163.755, "", "", 
  "", "", "", 109.135, 7.97, 29., 37.8, "", "", 83.73}, 
 {"AND", "Europe", "Andorra", "2020-06-24", 855., 0., 52., 0., 11065.812, 0., 
  673.008, 0., "", "", "", "", "", "", "", 38.89, 77265., 163.755, "", "", 
  "", "", "", 109.135, 7.97, 29., 37.8, "", "", 83.73}, 
 {"AND", "Europe", "Andorra", "2020-06-25", 855., 0., 52., 0., 11065.812, 0., 
  673.008, 0., "", "", "", "", "", "", "", 38.89, 77265., 163.755, "", "", 
  "", "", "", 109.135, 7.97, 29., 37.8, "", "", 83.73}, 
 {"AND", "Europe", "Andorra", "2020-06-26", 855., 0., 52., 0., 11065.812, 0., 
  673.008, 0., "", "", "", "", "", "", "", 38.89, 77265., 163.755, "", "", 
  "", "", "", 109.135, 7.97, 29., 37.8, "", "", 83.73}, 
 {"AND", "Europe", "Andorra", "2020-06-27", 855., 0., 52., 0., 11065.812, 0., 
  673.008, 0., "", "", "", "", "", "", "", 38.89, 77265., 163.755, "", "", 
  "", "", "", 109.135, 7.97, 29., 37.8, "", "", 83.73}, 
 {"AND", "Europe", "Andorra", "2020-06-28", 855., 0., 52., 0., 11065.812, 0., 
  673.008, 0., "", "", "", "", "", "", "", 38.89, 77265., 163.755, "", "", 
  "", "", "", 109.135, 7.97, 29., 37.8, "", "", 83.73}, 
 {"AND", "Europe", "Andorra", "2020-06-29", 855., 0., 52., 0., 11065.812, 0., 
  673.008, 0., "", "", "", "", "", "", "", 38.89, 77265., 163.755, "", "", 
  "", "", "", 109.135, 7.97, 29., 37.8, "", "", 83.73}, 
 {"AND", "Europe", "Andorra", "2020-06-30", 855., 0., 52., 0., 11065.812, 0., 
  673.008, 0., "", "", "", "", "", "", "", 38.89, 77265., 163.755, "", "", 
  "", "", "", 109.135, 7.97, 29., 37.8, "", "", 83.73}, 
 {"AND", "Europe", "Andorra", "2020-07-01", 855., 0., 52., 0., 11065.812, 0., 
  673.008, 0., "", "", "", "", "", "", "", 38.89, 77265., 163.755, "", "", 
  "", "", "", 109.135, 7.97, 29., 37.8, "", "", 83.73}, 
 {"AND", "Europe", "Andorra", "2020-07-02", 855., 0., 52., 0., 11065.812, 0., 
  673.008, 0., "", "", "", "", "", "", "", 38.89, 77265., 163.755, "", "", 
  "", "", "", 109.135, 7.97, 29., 37.8, "", "", 83.73}, 
 {"AND", "Europe", "Andorra", "2020-07-03", 855., 0., 52., 0., 11065.812, 0., 
  673.008, 0., "", "", "", "", "", "", "", 38.89, 77265., 163.755, "", "", 
  "", "", "", 109.135, 7.97, 29., 37.8, "", "", 83.73}, 
 {"AND", "Europe", "Andorra", "2020-07-04", 855., 0., 52., 0., 11065.812, 0., 
  673.008, 0., "", "", "", "", "", "", "", 38.89, 77265., 163.755, "", "", 
  "", "", "", 109.135, 7.97, 29., 37.8, "", "", 83.73}, 
 {"AND", "Europe", "Andorra", "2020-07-05", 855., 0., 52., 0., 11065.812, 0., 
  673.008, 0., "", "", "", "", "", "", "", 38.89, 77265., 163.755, "", "", 
  "", "", "", 109.135, 7.97, 29., 37.8, "", "", 83.73}, 
 {"AND", "Europe", "Andorra", "2020-07-06", 855., 0., 52., 0., 11065.812, 0., 
  673.008, 0., "", "", "", "", "", "", "", 38.89, 77265., 163.755, "", "", 
  "", "", "", 109.135, 7.97, 29., 37.8, "", "", 83.73}, 
 {"AND", "Europe", "Andorra", "2020-07-07", 855., 0., 52., 0., 11065.812, 0., 
  673.008, 0., "", "", "", "", "", "", "", "", 77265., 163.755, "", "", "", 
  "", "", 109.135, 7.97, 29., 37.8, "", "", 83.73}, 
 {"AND", "Europe", "Andorra", "2020-07-08", 855., 0., 52., 0., 11065.812, 0., 
  673.008, 0., "", "", "", "", "", "", "", "", 77265., 163.755, "", "", "", 
  "", "", 109.135, 7.97, 29., 37.8, "", "", 83.73}, 
 {"AGO", "Africa", "Angola", "2020-03-22", 2., 2., 0., 0., 0.061, 0.061, 0., 
  0., "", "", "", "", "", "", "", 11.11, 3.2866268*^7, 23.89, 16.8, 2.405, 
  1.362, 5819.495, "", 276.045, 3.94, "", "", 26.664, "", 61.15}, 
 {"AGO", "Africa", "Angola", "2020-03-23", 2., 0., 0., 0., 0.061, 0., 0., 0., 
  "", "", "", "", "", "", "", 11.11, 3.2866268*^7, 23.89, 16.8, 2.405, 1.362, 
  5819.495, "", 276.045, 3.94, "", "", 26.664, "", 61.15}, 
 {"AGO", "Africa", "Angola", "2020-03-24", 2., 0., 0., 0., 0.061, 0., 0., 0., 
  "", "", "", "", "", "", "", 33.33, 3.2866268*^7, 23.89, 16.8, 2.405, 1.362, 
  5819.495, "", 276.045, 3.94, "", "", 26.664, "", 61.15}, 
 {"AGO", "Africa", "Angola", "2020-03-25", 2., 0., 0., 0., 0.061, 0., 0., 0., 
  "", "", "", "", "", "", "", 33.33, 3.2866268*^7, 23.89, 16.8, 2.405, 1.362, 
  5819.495, "", 276.045, 3.94, "", "", 26.664, "", 61.15}, 
 {"AGO", "Africa", "Angola", "2020-03-26", 2., 0., 0., 0., 0.061, 0., 0., 0., 
  "", "", "", "", "", "", "", 33.33, 3.2866268*^7, 23.89, 16.8, 2.405, 1.362, 
  5819.495, "", 276.045, 3.94, "", "", 26.664, "", 61.15}, 
 {"AGO", "Africa", "Angola", "2020-03-27", 3., 1., 0., 0., 0.091, 0.03, 0., 
  0., "", "", "", "", "", "", "", 90.74, 3.2866268*^7, 23.89, 16.8, 2.405, 
  1.362, 5819.495, "", 276.045, 3.94, "", "", 26.664, "", 61.15}, 
 {"AGO", "Africa", "Angola", "2020-03-28", 4., 1., 0., 0., 0.122, 0.03, 0., 
  0., "", "", "", "", "", "", "", 90.74, 3.2866268*^7, 23.89, 16.8, 2.405, 
  1.362, 5819.495, "", 276.045, 3.94, "", "", 26.664, "", 61.15}, 
 {"AGO", "Africa", "Angola", "2020-03-29", 4., 0., 0., 0., 0.122, 0., 0., 0., 
  "", "", "", "", "", "", "", 90.74, 3.2866268*^7, 23.89, 16.8, 2.405, 1.362, 
  5819.495, "", 276.045, 3.94, "", "", 26.664, "", 61.15}, 
 {"AGO", "Africa", "Angola", "2020-03-30", 7., 3., 2., 2., 0.213, 0.091, 
  0.061, 0.061, "", "", "", "", "", "", "", 90.74, 3.2866268*^7, 23.89, 16.8, 
  2.405, 1.362, 5819.495, "", 276.045, 3.94, "", "", 26.664, "", 61.15}, 
 {"AGO", "Africa", "Angola", "2020-03-31", 7., 0., 2., 0., 0.213, 0., 0.061, 
  0., "", "", "", "", "", "", "", 90.74, 3.2866268*^7, 23.89, 16.8, 2.405, 
  1.362, 5819.495, "", 276.045, 3.94, "", "", 26.664, "", 61.15}, 
 {"AGO", "Africa", "Angola", "2020-04-01", 7., 0., 2., 0., 0.213, 0., 0.061, 
  0., "", "", "", "", "", "", "", 90.74, 3.2866268*^7, 23.89, 16.8, 2.405, 
  1.362, 5819.495, "", 276.045, 3.94, "", "", 26.664, "", 61.15}, 
 {"AGO", "Africa", "Angola", "2020-04-02", 8., 1., 2., 0., 0.243, 0.03, 
  0.061, 0., "", "", "", "", "", "", "", 90.74, 3.2866268*^7, 23.89, 16.8, 
  2.405, 1.362, 5819.495, "", 276.045, 3.94, "", "", 26.664, "", 61.15}, 
 {"AGO", "Africa", "Angola", "2020-04-03", 8., 0., 2., 0., 0.243, 0., 0.061, 
  0., "", "", "", "", "", "", "", 90.74, 3.2866268*^7, 23.89, 16.8, 2.405, 
  1.362, 5819.495, "", 276.045, 3.94, "", "", 26.664, "", 61.15}, 
 {"AGO", "Africa", "Angola", "2020-04-04", 8., 0., 2., 0., 0.243, 0., 0.061, 
  0., "", "", "", "", "", "", "", 90.74, 3.2866268*^7, 23.89, 16.8, 2.405, 
  1.362, 5819.495, "", 276.045, 3.94, "", "", 26.664, "", 61.15}, 
 {"AGO", "Africa", "Angola", "2020-04-05", 10., 2., 2., 0., 0.304, 0.061, 
  0.061, 0., "", "", "", "", "", "", "", 90.74, 3.2866268*^7, 23.89, 16.8, 
  2.405, 1.362, 5819.495, "", 276.045, 3.94, "", "", 26.664, "", 61.15}, 
 {"AGO", "Africa", "Angola", "2020-04-06", 14., 4., 2., 0., 0.426, 0.122, 
  0.061, 0., "", "", "", "", "", "", "", 90.74, 3.2866268*^7, 23.89, 16.8, 
  2.405, 1.362, 5819.495, "", 276.045, 3.94, "", "", 26.664, "", 61.15}, 
 {"AGO", "Africa", "Angola", "2020-04-07", 16., 2., 2., 0., 0.487, 0.061, 
  0.061, 0., "", "", "", "", "", "", "", 90.74, 3.2866268*^7, 23.89, 16.8, 
  2.405, 1.362, 5819.495, "", 276.045, 3.94, "", "", 26.664, "", 61.15}, 
 {"AGO", "Africa", "Angola", "2020-04-08", 17., 1., 2., 0., 0.517, 0.03, 
  0.061, 0., "", "", "", "", "", "", "", 90.74, 3.2866268*^7, 23.89, 16.8, 
  2.405, 1.362, 5819.495, "", 276.045, 3.94, "", "", 26.664, "", 61.15}, 
 {"AGO", "Africa", "Angola", "2020-04-09", 19., 2., 2., 0., 0.578, 0.061, 
  0.061, 0., "", "", "", "", "", "", "", 90.74, 3.2866268*^7, 23.89, 16.8, 
  2.405, 1.362, 5819.495, "", 276.045, 3.94, "", "", 26.664, "", 61.15}, 
 {"AGO", "Africa", "Angola", "2020-04-10", 19., 0., 2., 0., 0.578, 0., 0.061, 
  0., "", "", "", "", "", "", "", 90.74, 3.2866268*^7, 23.89, 16.8, 2.405, 
  1.362, 5819.495, "", 276.045, 3.94, "", "", 26.664, "", 61.15}, 
 {"AGO", "Africa", "Angola", "2020-04-11", 19., 0., 2., 0., 0.578, 0., 0.061, 
  0., "", "", "", "", "", "", "", 90.74, 3.2866268*^7, 23.89, 16.8, 2.405, 
  1.362, 5819.495, "", 276.045, 3.94, "", "", 26.664, "", 61.15}, 
 {"AGO", "Africa", "Angola", "2020-04-12", 19., 0., 2., 0., 0.578, 0., 0.061, 
  0., "", "", "", "", "", "", "", 90.74, 3.2866268*^7, 23.89, 16.8, 2.405, 
  1.362, 5819.495, "", 276.045, 3.94, "", "", 26.664, "", 61.15}, 
 {"AGO", "Africa", "Angola", "2020-04-13", 19., 0., 2., 0., 0.578, 0., 0.061, 
  0., "", "", "", "", "", "", "", 90.74, 3.2866268*^7, 23.89, 16.8, 2.405, 
  1.362, 5819.495, "", 276.045, 3.94, "", "", 26.664, "", 61.15}, 
 {"AGO", "Africa", "Angola", "2020-04-14", 19., 0., 2., 0., 0.578, 0., 0.061, 
  0., "", "", "", "", "", "", "", 90.74, 3.2866268*^7, 23.89, 16.8, 2.405, 
  1.362, 5819.495, "", 276.045, 3.94, "", "", 26.664, "", 61.15}, 
 {"AGO", "Africa", "Angola", "2020-04-15", 19., 0., 2., 0., 0.578, 0., 0.061, 
  0., "", "", "", "", "", "", "", 90.74, 3.2866268*^7, 23.89, 16.8, 2.405, 
  1.362, 5819.495, "", 276.045, 3.94, "", "", 26.664, "", 61.15}, 
 {"AGO", "Africa", "Angola", "2020-04-16", 19., 0., 2., 0., 0.578, 0., 0.061, 
  0., "", "", "", "", "", "", "", 90.74, 3.2866268*^7, 23.89, 16.8, 2.405, 
  1.362, 5819.495, "", 276.045, 3.94, "", "", 26.664, "", 61.15}, 
 {"AGO", "Africa", "Angola", "2020-04-17", 19., 0., 2., 0., 0.578, 0., 0.061, 
  0., "", "", "", "", "", "", "", 90.74, 3.2866268*^7, 23.89, 16.8, 2.405, 
  1.362, 5819.495, "", 276.045, 3.94, "", "", 26.664, "", 61.15}, 
 {"AGO", "Africa", "Angola", "2020-04-18", 19., 0., 2., 0., 0.578, 0., 0.061, 
  0., "", "", "", "", "", "", "", 90.74, 3.2866268*^7, 23.89, 16.8, 2.405, 
  1.362, 5819.495, "", 276.045, 3.94, "", "", 26.664, "", 61.15}, 
 {"AGO", "Africa", "Angola", "2020-04-19", 24., 5., 2., 0., 0.73, 0.152, 
  0.061, 0., "", "", "", "", "", "", "", 90.74, 3.2866268*^7, 23.89, 16.8, 
  2.405, 1.362, 5819.495, "", 276.045, 3.94, "", "", 26.664, "", 61.15}, 
 {"AGO", "Africa", "Angola", "2020-04-20", 24., 0., 2., 0., 0.73, 0., 0.061, 
  0., "", "", "", "", "", "", "", 90.74, 3.2866268*^7, 23.89, 16.8, 2.405, 
  1.362, 5819.495, "", 276.045, 3.94, "", "", 26.664, "", 61.15}, 
 {"AGO", "Africa", "Angola", "2020-04-21", 24., 0., 2., 0., 0.73, 0., 0.061, 
  0., "", "", "", "", "", "", "", 90.74, 3.2866268*^7, 23.89, 16.8, 2.405, 
  1.362, 5819.495, "", 276.045, 3.94, "", "", 26.664, "", 61.15}, 
 {"AGO", "Africa", "Angola", "2020-04-22", 24., 0., 2., 0., 0.73, 0., 0.061, 
  0., "", "", "", "", "", "", "", 90.74, 3.2866268*^7, 23.89, 16.8, 2.405, 
  1.362, 5819.495, "", 276.045, 3.94, "", "", 26.664, "", 61.15}, 
 {"AGO", "Africa", "Angola", "2020-04-23", 24., 0., 2., 0., 0.73, 0., 0.061, 
  0., "", "", "", "", "", "", "", 78.7, 3.2866268*^7, 23.89, 16.8, 2.405, 
  1.362, 5819.495, "", 276.045, 3.94, "", "", 26.664, "", 61.15}, 
 {"AGO", "Africa", "Angola", "2020-04-24", 25., 1., 2., 0., 0.761, 0.03, 
  0.061, 0., "", "", "", "", "", "", "", 78.7, 3.2866268*^7, 23.89, 16.8, 
  2.405, 1.362, 5819.495, "", 276.045, 3.94, "", "", 26.664, "", 61.15}, 
 {"AGO", "Africa", "Angola", "2020-04-25", 25., 0., 2., 0., 0.761, 0., 0.061, 
  0., "", "", "", "", "", "", "", 78.7, 3.2866268*^7, 23.89, 16.8, 2.405, 
  1.362, 5819.495, "", 276.045, 3.94, "", "", 26.664, "", 61.15}, 
 {"AGO", "Africa", "Angola", "2020-04-26", 25., 0., 2., 0., 0.761, 0., 0.061, 
  0., "", "", "", "", "", "", "", 78.7, 3.2866268*^7, 23.89, 16.8, 2.405, 
  1.362, 5819.495, "", 276.045, 3.94, "", "", 26.664, "", 61.15}, 
 {"AGO", "Africa", "Angola", "2020-04-27", 26., 1., 2., 0., 0.791, 0.03, 
  0.061, 0., "", "", "", "", "", "", "", 78.7, 3.2866268*^7, 23.89, 16.8, 
  2.405, 1.362, 5819.495, "", 276.045, 3.94, "", "", 26.664, "", 61.15}, 
 {"AGO", "Africa", "Angola", "2020-04-28", 27., 1., 2., 0., 0.822, 0.03, 
  0.061, 0., "", "", "", "", "", "", "", 78.7, 3.2866268*^7, 23.89, 16.8, 
  2.405, 1.362, 5819.495, "", 276.045, 3.94, "", "", 26.664, "", 61.15}, 
 {"AGO", "Africa", "Angola", "2020-04-29", 27., 0., 2., 0., 0.822, 0., 0.061, 
  0., "", "", "", "", "", "", "", 78.7, 3.2866268*^7, 23.89, 16.8, 2.405, 
  1.362, 5819.495, "", 276.045, 3.94, "", "", 26.664, "", 61.15}, 
 {"AGO", "Africa", "Angola", "2020-04-30", 27., 0., 2., 0., 0.822, 0., 0.061, 
  0., "", "", "", "", "", "", "", 78.7, 3.2866268*^7, 23.89, 16.8, 2.405, 
  1.362, 5819.495, "", 276.045, 3.94, "", "", 26.664, "", 61.15}, 
 {"AGO", "Africa", "Angola", "2020-05-01", 27., 0., 2., 0., 0.822, 0., 0.061, 
  0., "", "", "", "", "", "", "", 78.7, 3.2866268*^7, 23.89, 16.8, 2.405, 
  1.362, 5819.495, "", 276.045, 3.94, "", "", 26.664, "", 61.15}, 
 {"AGO", "Africa", "Angola", "2020-05-02", 29., 2., 2., 0., 0.882, 0.061, 
  0.061, 0., "", "", "", "", "", "", "", 78.7, 3.2866268*^7, 23.89, 16.8, 
  2.405, 1.362, 5819.495, "", 276.045, 3.94, "", "", 26.664, "", 61.15}, 
 {"AGO", "Africa", "Angola", "2020-05-03", 35., 6., 2., 0., 1.065, 0.183, 
  0.061, 0., "", "", "", "", "", "", "", 78.7, 3.2866268*^7, 23.89, 16.8, 
  2.405, 1.362, 5819.495, "", 276.045, 3.94, "", "", 26.664, "", 61.15}, 
 {"AGO", "Africa", "Angola", "2020-05-04", 35., 0., 2., 0., 1.065, 0., 0.061, 
  0., "", "", "", "", "", "", "", 78.7, 3.2866268*^7, 23.89, 16.8, 2.405, 
  1.362, 5819.495, "", 276.045, 3.94, "", "", 26.664, "", 61.15}, 
 {"AGO", "Africa", "Angola", "2020-05-05", 35., 0., 2., 0., 1.065, 0., 0.061, 
  0., "", "", "", "", "", "", "", 78.7, 3.2866268*^7, 23.89, 16.8, 2.405, 
  1.362, 5819.495, "", 276.045, 3.94, "", "", 26.664, "", 61.15}, 
 {"AGO", "Africa", "Angola", "2020-05-06", 36., 1., 2., 0., 1.095, 0.03, 
  0.061, 0., "", "", "", "", "", "", "", 78.7, 3.2866268*^7, 23.89, 16.8, 
  2.405, 1.362, 5819.495, "", 276.045, 3.94, "", "", 26.664, "", 61.15}, 
 {"AGO", "Africa", "Angola", "2020-05-07", 36., 0., 2., 0., 1.095, 0., 0.061, 
  0., "", "", "", "", "", "", "", 78.7, 3.2866268*^7, 23.89, 16.8, 2.405, 
  1.362, 5819.495, "", 276.045, 3.94, "", "", 26.664, "", 61.15}, 
 {"AGO", "Africa", "Angola", "2020-05-08", 36., 0., 2., 0., 1.095, 0., 0.061, 
  0., "", "", "", "", "", "", "", 75.93, 3.2866268*^7, 23.89, 16.8, 2.405, 
  1.362, 5819.495, "", 276.045, 3.94, "", "", 26.664, "", 61.15}, 
 {"AGO", "Africa", "Angola", "2020-05-09", 43., 7., 2., 0., 1.308, 0.213, 
  0.061, 0., "", "", "", "", "", "", "", 75.93, 3.2866268*^7, 23.89, 16.8, 
  2.405, 1.362, 5819.495, "", 276.045, 3.94, "", "", 26.664, "", 61.15}, 
 {"AGO", "Africa", "Angola", "2020-05-10", 43., 0., 2., 0., 1.308, 0., 0.061, 
  0., "", "", "", "", "", "", "", 75.93, 3.2866268*^7, 23.89, 16.8, 2.405, 
  1.362, 5819.495, "", 276.045, 3.94, "", "", 26.664, "", 61.15}, 
 {"AGO", "Africa", "Angola", "2020-05-11", 45., 2., 2., 0., 1.369, 0.061, 
  0.061, 0., "", "", "", "", "", "", "", 75.93, 3.2866268*^7, 23.89, 16.8, 
  2.405, 1.362, 5819.495, "", 276.045, 3.94, "", "", 26.664, "", 61.15}, 
 {"AGO", "Africa", "Angola", "2020-05-12", 45., 0., 2., 0., 1.369, 0., 0.061, 
  0., "", "", "", "", "", "", "", 75.93, 3.2866268*^7, 23.89, 16.8, 2.405, 
  1.362, 5819.495, "", 276.045, 3.94, "", "", 26.664, "", 61.15}, 
 {"AGO", "Africa", "Angola", "2020-05-13", 45., 0., 2., 0., 1.369, 0., 0.061, 
  0., "", "", "", "", "", "", "", 75.93, 3.2866268*^7, 23.89, 16.8, 2.405, 
  1.362, 5819.495, "", 276.045, 3.94, "", "", 26.664, "", 61.15}, 
 {"AGO", "Africa", "Angola", "2020-05-14", 45., 0., 2., 0., 1.369, 0., 0.061, 
  0., "", "", "", "", "", "", "", 75.93, 3.2866268*^7, 23.89, 16.8, 2.405, 
  1.362, 5819.495, "", 276.045, 3.94, "", "", 26.664, "", 61.15}, 
 {"AGO", "Africa", "Angola", "2020-05-15", 48., 3., 2., 0., 1.46, 0.091, 
  0.061, 0., "", "", "", "", "", "", "", 75.93, 3.2866268*^7, 23.89, 16.8, 
  2.405, 1.362, 5819.495, "", 276.045, 3.94, "", "", 26.664, "", 61.15}, 
 {"AGO", "Africa", "Angola", "2020-05-16", 48., 0., 2., 0., 1.46, 0., 0.061, 
  0., "", "", "", "", "", "", "", 75.93, 3.2866268*^7, 23.89, 16.8, 2.405, 
  1.362, 5819.495, "", 276.045, 3.94, "", "", 26.664, "", 61.15}, 
 {"AGO", "Africa", "Angola", "2020-05-17", 48., 0., 2., 0., 1.46, 0., 0.061, 
  0., "", "", "", "", "", "", "", 81.48, 3.2866268*^7, 23.89, 16.8, 2.405, 
  1.362, 5819.495, "", 276.045, 3.94, "", "", 26.664, "", 61.15}, 
 {"AGO", "Africa", "Angola", "2020-05-18", 48., 0., 2., 0., 1.46, 0., 0.061, 
  0., "", "", "", "", "", "", "", 81.48, 3.2866268*^7, 23.89, 16.8, 2.405, 
  1.362, 5819.495, "", 276.045, 3.94, "", "", 26.664, "", 61.15}, 
 {"AGO", "Africa", "Angola", "2020-05-19", 48., 0., 2., 0., 1.46, 0., 0.061, 
  0., "", "", "", "", "", "", "", 81.48, 3.2866268*^7, 23.89, 16.8, 2.405, 
  1.362, 5819.495, "", 276.045, 3.94, "", "", 26.664, "", 61.15}, 
 {"AGO", "Africa", "Angola", "2020-05-20", 50., 2., 2., 0., 1.521, 0.061, 
  0.061, 0., "", "", "", "", "", "", "", 81.48, 3.2866268*^7, 23.89, 16.8, 
  2.405, 1.362, 5819.495, "", 276.045, 3.94, "", "", 26.664, "", 61.15}, 
 {"AGO", "Africa", "Angola", "2020-05-21", 52., 2., 3., 1., 1.582, 0.061, 
  0.091, 0.03, "", "", "", "", "", "", "", 81.48, 3.2866268*^7, 23.89, 16.8, 
  2.405, 1.362, 5819.495, "", 276.045, 3.94, "", "", 26.664, "", 61.15}, 
 {"AGO", "Africa", "Angola", "2020-05-22", 58., 6., 3., 0., 1.765, 0.183, 
  0.091, 0., "", "", "", "", "", "", "", 81.48, 3.2866268*^7, 23.89, 16.8, 
  2.405, 1.362, 5819.495, "", 276.045, 3.94, "", "", 26.664, "", 61.15}, 
 {"AGO", "Africa", "Angola", "2020-05-23", 60., 2., 3., 0., 1.826, 0.061, 
  0.091, 0., "", "", "", "", "", "", "", 81.48, 3.2866268*^7, 23.89, 16.8, 
  2.405, 1.362, 5819.495, "", 276.045, 3.94, "", "", 26.664, "", 61.15}, 
 {"AGO", "Africa", "Angola", "2020-05-24", 60., 0., 3., 0., 1.826, 0., 0.091, 
  0., "", "", "", "", "", "", "", 81.48, 3.2866268*^7, 23.89, 16.8, 2.405, 
  1.362, 5819.495, "", 276.045, 3.94, "", "", 26.664, "", 61.15}, 
 {"AGO", "Africa", "Angola", "2020-05-25", 69., 9., 4., 1., 2.099, 0.274, 
  0.122, 0.03, "", "", "", "", "", "", "", 81.48, 3.2866268*^7, 23.89, 16.8, 
  2.405, 1.362, 5819.495, "", 276.045, 3.94, "", "", 26.664, "", 61.15}, 
 {"AGO", "Africa", "Angola", "2020-05-26", 69., 0., 4., 0., 2.099, 0., 0.122, 
  0., "", "", "", "", "", "", "", 77.78, 3.2866268*^7, 23.89, 16.8, 2.405, 
  1.362, 5819.495, "", 276.045, 3.94, "", "", 26.664, "", 61.15}, 
 {"AGO", "Africa", "Angola", "2020-05-27", 71., 2., 4., 0., 2.16, 0.061, 
  0.122, 0., "", "", "", "", "", "", "", 77.78, 3.2866268*^7, 23.89, 16.8, 
  2.405, 1.362, 5819.495, "", 276.045, 3.94, "", "", 26.664, "", 61.15}, 
 {"AGO", "Africa", "Angola", "2020-05-28", 71., 0., 4., 0., 2.16, 0., 0.122, 
  0., "", "", "", "", "", "", "", 77.78, 3.2866268*^7, 23.89, 16.8, 2.405, 
  1.362, 5819.495, "", 276.045, 3.94, "", "", 26.664, "", 61.15}, 
 {"AGO", "Africa", "Angola", "2020-05-29", 73., 2., 4., 0., 2.221, 0.061, 
  0.122, 0., "", "", "", "", "", "", "", 77.78, 3.2866268*^7, 23.89, 16.8, 
  2.405, 1.362, 5819.495, "", 276.045, 3.94, "", "", 26.664, "", 61.15}, 
 {"AGO", "Africa", "Angola", "2020-05-30", 77., 4., 4., 0., 2.343, 0.122, 
  0.122, 0., "", "", "", "", "", "", "", 77.78, 3.2866268*^7, 23.89, 16.8, 
  2.405, 1.362, 5819.495, "", 276.045, 3.94, "", "", 26.664, "", 61.15}, 
 {"AGO", "Africa", "Angola", "2020-05-31", 84., 7., 4., 0., 2.556, 0.213, 
  0.122, 0., "", "", "", "", "", "", "", 77.78, 3.2866268*^7, 23.89, 16.8, 
  2.405, 1.362, 5819.495, "", 276.045, 3.94, "", "", 26.664, "", 61.15}, 
 {"AGO", "Africa", "Angola", "2020-06-01", 86., 2., 4., 0., 2.617, 0.061, 
  0.122, 0., "", "", "", "", "", "", "", 77.78, 3.2866268*^7, 23.89, 16.8, 
  2.405, 1.362, 5819.495, "", 276.045, 3.94, "", "", 26.664, "", 61.15}, 
 {"AGO", "Africa", "Angola", "2020-06-02", 86., 0., 4., 0., 2.617, 0., 0.122, 
  0., "", "", "", "", "", "", "", 77.78, 3.2866268*^7, 23.89, 16.8, 2.405, 
  1.362, 5819.495, "", 276.045, 3.94, "", "", 26.664, "", 61.15}, 
 {"AGO", "Africa", "Angola", "2020-06-03", 86., 0., 4., 0., 2.617, 0., 0.122, 
  0., "", "", "", "", "", "", "", 77.78, 3.2866268*^7, 23.89, 16.8, 2.405, 
  1.362, 5819.495, "", 276.045, 3.94, "", "", 26.664, "", 61.15}, 
 {"AGO", "Africa", "Angola", "2020-06-04", 86., 0., 4., 0., 2.617, 0., 0.122, 
  0., "", "", "", "", "", "", "", 77.78, 3.2866268*^7, 23.89, 16.8, 2.405, 
  1.362, 5819.495, "", 276.045, 3.94, "", "", 26.664, "", 61.15}, 
 {"AGO", "Africa", "Angola", "2020-06-05", 86., 0., 4., 0., 2.617, 0., 0.122, 
  0., "", "", "", "", "", "", "", 77.78, 3.2866268*^7, 23.89, 16.8, 2.405, 
  1.362, 5819.495, "", 276.045, 3.94, "", "", 26.664, "", 61.15}, 
 {"AGO", "Africa", "Angola", "2020-06-06", 86., 0., 4., 0., 2.617, 0., 0.122, 
  0., "", "", "", "", "", "", "", 77.78, 3.2866268*^7, 23.89, 16.8, 2.405, 
  1.362, 5819.495, "", 276.045, 3.94, "", "", 26.664, "", 61.15}, 
 {"AGO", "Africa", "Angola", "2020-06-07", 86., 0., 4., 0., 2.617, 0., 0.122, 
  0., "", "", "", "", "", "", "", 77.78, 3.2866268*^7, 23.89, 16.8, 2.405, 
  1.362, 5819.495, "", 276.045, 3.94, "", "", 26.664, "", 61.15}, 
 {"AGO", "Africa", "Angola", "2020-06-08", 91., 5., 4., 0., 2.769, 0.152, 
  0.122, 0., "", "", "", "", "", "", "", 75.93, 3.2866268*^7, 23.89, 16.8, 
  2.405, 1.362, 5819.495, "", 276.045, 3.94, "", "", 26.664, "", 61.15}, 
 {"AGO", "Africa", "Angola", "2020-06-09", 92., 1., 4., 0., 2.799, 0.03, 
  0.122, 0., "", "", "", "", "", "", "", 75.93, 3.2866268*^7, 23.89, 16.8, 
  2.405, 1.362, 5819.495, "", 276.045, 3.94, "", "", 26.664, "", 61.15}, 
 {"AGO", "Africa", "Angola", "2020-06-10", 96., 4., 4., 0., 2.921, 0.122, 
  0.122, 0., "", "", "", "", "", "", "", 75.93, 3.2866268*^7, 23.89, 16.8, 
  2.405, 1.362, 5819.495, "", 276.045, 3.94, "", "", 26.664, "", 61.15}, 
 {"AGO", "Africa", "Angola", "2020-06-11", 113., 17., 4., 0., 3.438, 0.517, 
  0.122, 0., "", "", "", "", "", "", "", 75.93, 3.2866268*^7, 23.89, 16.8, 
  2.405, 1.362, 5819.495, "", 276.045, 3.94, "", "", 26.664, "", 61.15}, 
 {"AGO", "Africa", "Angola", "2020-06-12", 118., 5., 5., 1., 3.59, 0.152, 
  0.152, 0.03, "", "", "", "", "", "", "", 75.93, 3.2866268*^7, 23.89, 16.8, 
  2.405, 1.362, 5819.495, "", 276.045, 3.94, "", "", 26.664, "", 61.15}, 
 {"AGO", "Africa", "Angola", "2020-06-13", 130., 12., 5., 0., 3.955, 0.365, 
  0.152, 0., "", "", "", "", "", "", "", 75.93, 3.2866268*^7, 23.89, 16.8, 
  2.405, 1.362, 5819.495, "", 276.045, 3.94, "", "", 26.664, "", 61.15}, 
 {"AGO", "Africa", "Angola", "2020-06-14", 138., 8., 6., 1., 4.199, 0.243, 
  0.183, 0.03, "", "", "", "", "", "", "", 75.93, 3.2866268*^7, 23.89, 16.8, 
  2.405, 1.362, 5819.495, "", 276.045, 3.94, "", "", 26.664, "", 61.15}, 
 {"AGO", "Africa", "Angola", "2020-06-15", 140., 2., 6., 0., 4.26, 0.061, 
  0.183, 0., "", "", "", "", "", "", "", 75.93, 3.2866268*^7, 23.89, 16.8, 
  2.405, 1.362, 5819.495, "", 276.045, 3.94, "", "", 26.664, "", 61.15}, 
 {"AGO", "Africa", "Angola", "2020-06-16", 142., 2., 6., 0., 4.321, 0.061, 
  0.183, 0., "", "", "", "", "", "", "", 75.93, 3.2866268*^7, 23.89, 16.8, 
  2.405, 1.362, 5819.495, "", 276.045, 3.94, "", "", 26.664, "", 61.15}, 
 {"AGO", "Africa", "Angola", "2020-06-17", 142., 0., 6., 0., 4.321, 0., 
  0.183, 0., "", "", "", "", "", "", "", 75.93, 3.2866268*^7, 23.89, 16.8, 
  2.405, 1.362, 5819.495, "", 276.045, 3.94, "", "", 26.664, "", 61.15}, 
 {"AGO", "Africa", "Angola", "2020-06-18", 155., 13., 7., 1., 4.716, 0.396, 
  0.213, 0.03, "", "", "", "", "", "", "", 75.93, 3.2866268*^7, 23.89, 16.8, 
  2.405, 1.362, 5819.495, "", 276.045, 3.94, "", "", 26.664, "", 61.15}, 
 {"AGO", "Africa", "Angola", "2020-06-19", 155., 0., 7., 0., 4.716, 0., 
  0.213, 0., "", "", "", "", "", "", "", 75.93, 3.2866268*^7, 23.89, 16.8, 
  2.405, 1.362, 5819.495, "", 276.045, 3.94, "", "", 26.664, "", 61.15}, 
 {"AGO", "Africa", "Angola", "2020-06-20", 166., 11., 8., 1., 5.051, 0.335, 
  0.243, 0.03, "", "", "", "", "", "", "", 75.93, 3.2866268*^7, 23.89, 16.8, 
  2.405, 1.362, 5819.495, "", 276.045, 3.94, "", "", 26.664, "", 61.15}, 
 {"AGO", "Africa", "Angola", "2020-06-21", 172., 6., 8., 0., 5.233, 0.183, 
  0.243, 0., "", "", "", "", "", "", "", 75.93, 3.2866268*^7, 23.89, 16.8, 
  2.405, 1.362, 5819.495, "", 276.045, 3.94, "", "", 26.664, "", 61.15}, 
 {"AGO", "Africa", "Angola", "2020-06-22", 176., 4., 9., 1., 5.355, 0.122, 
  0.274, 0.03, "", "", "", "", "", "", "", 75.93, 3.2866268*^7, 23.89, 16.8, 
  2.405, 1.362, 5819.495, "", 276.045, 3.94, "", "", 26.664, "", 61.15}, 
 {"AGO", "Africa", "Angola", "2020-06-23", 183., 7., 9., 0., 5.568, 0.213, 
  0.274, 0., "", "", "", "", "", "", "", 75.93, 3.2866268*^7, 23.89, 16.8, 
  2.405, 1.362, 5819.495, "", 276.045, 3.94, "", "", 26.664, "", 61.15}, 
 {"AGO", "Africa", "Angola", "2020-06-24", 186., 3., 10., 1., 5.659, 0.091, 
  0.304, 0.03, "", "", "", "", "", "", "", 75.93, 3.2866268*^7, 23.89, 16.8, 
  2.405, 1.362, 5819.495, "", 276.045, 3.94, "", "", 26.664, "", 61.15}, 
 {"AGO", "Africa", "Angola", "2020-06-25", 189., 3., 10., 0., 5.751, 0.091, 
  0.304, 0., "", "", "", "", "", "", "", 75.93, 3.2866268*^7, 23.89, 16.8, 
  2.405, 1.362, 5819.495, "", 276.045, 3.94, "", "", 26.664, "", 61.15}, 
 {"AGO", "Africa", "Angola", "2020-06-26", 197., 8., 10., 0., 5.994, 0.243, 
  0.304, 0., "", "", "", "", "", "", "", 75.93, 3.2866268*^7, 23.89, 16.8, 
  2.405, 1.362, 5819.495, "", 276.045, 3.94, "", "", 26.664, "", 61.15}, 
 {"AGO", "Africa", "Angola", "2020-06-27", 212., 15., 10., 0., 6.45, 0.456, 
  0.304, 0., "", "", "", "", "", "", "", 75.93, 3.2866268*^7, 23.89, 16.8, 
  2.405, 1.362, 5819.495, "", 276.045, 3.94, "", "", 26.664, "", 61.15}, 
 {"AGO", "Africa", "Angola", "2020-06-28", 244., 32., 10., 0., 7.424, 0.974, 
  0.304, 0., "", "", "", "", "", "", "", 75.93, 3.2866268*^7, 23.89, 16.8, 
  2.405, 1.362, 5819.495, "", 276.045, 3.94, "", "", 26.664, "", 61.15}, 
 {"AGO", "Africa", "Angola", "2020-06-29", 267., 23., 11., 1., 8.124, 0.7, 
  0.335, 0.03, "", "", "", "", "", "", "", 75.93, 3.2866268*^7, 23.89, 16.8, 
  2.405, 1.362, 5819.495, "", 276.045, 3.94, "", "", 26.664, "", 61.15}, 
 {"AGO", "Africa", "Angola", "2020-06-30", 276., 9., 11., 0., 8.398, 0.274, 
  0.335, 0., "", "", "", "", "", "", "", "", 3.2866268*^7, 23.89, 16.8, 
  2.405, 1.362, 5819.495, "", 276.045, 3.94, "", "", 26.664, "", 61.15}, 
 {"AGO", "Africa", "Angola", "2020-07-01", 284., 8., 13., 2., 8.641, 0.243, 
  0.396, 0.061, "", "", "", "", "", "", "", "", 3.2866268*^7, 23.89, 16.8, 
  2.405, 1.362, 5819.495, "", 276.045, 3.94, "", "", 26.664, "", 61.15}, 
 {"AGO", "Africa", "Angola", "2020-07-02", 291., 7., 15., 2., 8.854, 0.213, 
  0.456, 0.061, "", "", "", "", "", "", "", "", 3.2866268*^7, 23.89, 16.8, 
  2.405, 1.362, 5819.495, "", 276.045, 3.94, "", "", 26.664, "", 61.15}, 
 {"AGO", "Africa", "Angola", "2020-07-03", 315., 24., 17., 2., 9.584, 0.73, 
  0.517, 0.061, "", "", "", "", "", "", "", "", 3.2866268*^7, 23.89, 16.8, 
  2.405, 1.362, 5819.495, "", 276.045, 3.94, "", "", 26.664, "", 61.15}, 
 {"AGO", "Africa", "Angola", "2020-07-04", 328., 13., 18., 1., 9.98, 0.396, 
  0.548, 0.03, "", "", "", "", "", "", "", "", 3.2866268*^7, 23.89, 16.8, 
  2.405, 1.362, 5819.495, "", 276.045, 3.94, "", "", 26.664, "", 61.15}, 
 {"AGO", "Africa", "Angola", "2020-07-05", 346., 18., 19., 1., 10.528, 0.548, 
  0.578, 0.03, "", "", "", "", "", "", "", "", 3.2866268*^7, 23.89, 16.8, 
  2.405, 1.362, 5819.495, "", 276.045, 3.94, "", "", 26.664, "", 61.15}, 
 {"AGO", "Africa", "Angola", "2020-07-06", 346., 0., 19., 0., 10.528, 0., 
  0.578, 0., "", "", "", "", "", "", "", "", 3.2866268*^7, 23.89, 16.8, 
  2.405, 1.362, 5819.495, "", 276.045, 3.94, "", "", 26.664, "", 61.15}, 
 {"AGO", "Africa", "Angola", "2020-07-07", 353., 7., 19., 0., 10.74, 0.213, 
  0.578, 0., "", "", "", "", "", "", "", "", 3.2866268*^7, 23.89, 16.8, 
  2.405, 1.362, 5819.495, "", 276.045, 3.94, "", "", 26.664, "", 61.15}, 
 {"AGO", "Africa", "Angola", "2020-07-08", 353., 0., 19., 0., 10.74, 0., 
  0.578, 0., "", "", "", "", "", "", "", "", 3.2866268*^7, 23.89, 16.8, 
  2.405, 1.362, 5819.495, "", 276.045, 3.94, "", "", 26.664, "", 61.15}, 
 {"AIA", "North America", "Anguilla", "2020-03-27", 2., 2., 0., 0., 133.316, 
  133.316, 0., 0., "", "", "", "", "", "", "", "", 15002., "", "", "", "", 
  "", "", "", "", "", "", "", "", 81.88}, {"AIA", "North America", 
  "Anguilla", "2020-03-28", 2., 0., 0., 0., 133.316, 0., 0., 0., "", "", "", 
  "", "", "", "", "", 15002., "", "", "", "", "", "", "", "", "", "", "", "", 
  81.88}, {"AIA", "North America", "Anguilla", "2020-03-29", 2., 0., 0., 0., 
  133.316, 0., 0., 0., "", "", "", "", "", "", "", "", 15002., "", "", "", 
  "", "", "", "", "", "", "", "", "", 81.88}, 
 {"AIA", "North America", "Anguilla", "2020-03-30", 2., 0., 0., 0., 133.316, 
  0., 0., 0., "", "", "", "", "", "", "", "", 15002., "", "", "", "", "", "", 
  "", "", "", "", "", "", 81.88}, {"AIA", "North America", "Anguilla", 
  "2020-03-31", 2., 0., 0., 0., 133.316, 0., 0., 0., "", "", "", "", "", "", 
  "", "", 15002., "", "", "", "", "", "", "", "", "", "", "", "", 81.88}, 
 {"AIA", "North America", "Anguilla", "2020-04-01", 2., 0., 0., 0., 133.316, 
  0., 0., 0., "", "", "", "", "", "", "", "", 15002., "", "", "", "", "", "", 
  "", "", "", "", "", "", 81.88}, {"AIA", "North America", "Anguilla", 
  "2020-04-02", 2., 0., 0., 0., 133.316, 0., 0., 0., "", "", "", "", "", "", 
  "", "", 15002., "", "", "", "", "", "", "", "", "", "", "", "", 81.88}, 
 {"AIA", "North America", "Anguilla", "2020-04-03", 3., 1., 0., 0., 199.973, 
  66.658, 0., 0., "", "", "", "", "", "", "", "", 15002., "", "", "", "", "", 
  "", "", "", "", "", "", "", 81.88}, {"AIA", "North America", "Anguilla", 
  "2020-04-04", 3., 0., 0., 0., 199.973, 0., 0., 0., "", "", "", "", "", "", 
  "", "", 15002., "", "", "", "", "", "", "", "", "", "", "", "", 81.88}, 
 {"AIA", "North America", "Anguilla", "2020-04-05", 3., 0., 0., 0., 199.973, 
  0., 0., 0., "", "", "", "", "", "", "", "", 15002., "", "", "", "", "", "", 
  "", "", "", "", "", "", 81.88}, {"AIA", "North America", "Anguilla", 
  "2020-04-06", 3., 0., 0., 0., 199.973, 0., 0., 0., "", "", "", "", "", "", 
  "", "", 15002., "", "", "", "", "", "", "", "", "", "", "", "", 81.88}, 
 {"AIA", "North America", "Anguilla", "2020-04-07", 3., 0., 0., 0., 199.973, 
  0., 0., 0., "", "", "", "", "", "", "", "", 15002., "", "", "", "", "", "", 
  "", "", "", "", "", "", 81.88}, {"AIA", "North America", "Anguilla", 
  "2020-04-08", 3., 0., 0., 0., 199.973, 0., 0., 0., "", "", "", "", "", "", 
  "", "", 15002., "", "", "", "", "", "", "", "", "", "", "", "", 81.88}, 
 {"AIA", "North America", "Anguilla", "2020-04-09", 3., 0., 0., 0., 199.973, 
  0., 0., 0., "", "", "", "", "", "", "", "", 15002., "", "", "", "", "", "", 
  "", "", "", "", "", "", 81.88}, {"AIA", "North America", "Anguilla", 
  "2020-04-10", 3., 0., 0., 0., 199.973, 0., 0., 0., "", "", "", "", "", "", 
  "", "", 15002., "", "", "", "", "", "", "", "", "", "", "", "", 81.88}, 
 {"AIA", "North America", "Anguilla", "2020-04-11", 3., 0., 0., 0., 199.973, 
  0., 0., 0., "", "", "", "", "", "", "", "", 15002., "", "", "", "", "", "", 
  "", "", "", "", "", "", 81.88}, {"AIA", "North America", "Anguilla", 
  "2020-04-12", 3., 0., 0., 0., 199.973, 0., 0., 0., "", "", "", "", "", "", 
  "", "", 15002., "", "", "", "", "", "", "", "", "", "", "", "", 81.88}, 
 {"AIA", "North America", "Anguilla", "2020-04-13", 3., 0., 0., 0., 199.973, 
  0., 0., 0., "", "", "", "", "", "", "", "", 15002., "", "", "", "", "", "", 
  "", "", "", "", "", "", 81.88}, {"AIA", "North America", "Anguilla", 
  "2020-04-14", 3., 0., 0., 0., 199.973, 0., 0., 0., "", "", "", "", "", "", 
  "", "", 15002., "", "", "", "", "", "", "", "", "", "", "", "", 81.88}, 
 {"AIA", "North America", "Anguilla", "2020-04-15", 3., 0., 0., 0., 199.973, 
  0., 0., 0., "", "", "", "", "", "", "", "", 15002., "", "", "", "", "", "", 
  "", "", "", "", "", "", 81.88}, {"AIA", "North America", "Anguilla", 
  "2020-04-16", 3., 0., 0., 0., 199.973, 0., 0., 0., "", "", "", "", "", "", 
  "", "", 15002., "", "", "", "", "", "", "", "", "", "", "", "", 81.88}, 
 {"AIA", "North America", "Anguilla", "2020-04-17", 3., 0., 0., 0., 199.973, 
  0., 0., 0., "", "", "", "", "", "", "", "", 15002., "", "", "", "", "", "", 
  "", "", "", "", "", "", 81.88}, {"AIA", "North America", "Anguilla", 
  "2020-04-18", 3., 0., 0., 0., 199.973, 0., 0., 0., "", "", "", "", "", "", 
  "", "", 15002., "", "", "", "", "", "", "", "", "", "", "", "", 81.88}, 
 {"AIA", "North America", "Anguilla", "2020-04-19", 3., 0., 0., 0., 199.973, 
  0., 0., 0., "", "", "", "", "", "", "", "", 15002., "", "", "", "", "", "", 
  "", "", "", "", "", "", 81.88}, {"AIA", "North America", "Anguilla", 
  "2020-04-20", 3., 0., 0., 0., 199.973, 0., 0., 0., "", "", "", "", "", "", 
  "", "", 15002., "", "", "", "", "", "", "", "", "", "", "", "", 81.88}, 
 {"AIA", "North America", "Anguilla", "2020-04-21", 3., 0., 0., 0., 199.973, 
  0., 0., 0., "", "", "", "", "", "", "", "", 15002., "", "", "", "", "", "", 
  "", "", "", "", "", "", 81.88}, {"AIA", "North America", "Anguilla", 
  "2020-04-22", 3., 0., 0., 0., 199.973, 0., 0., 0., "", "", "", "", "", "", 
  "", "", 15002., "", "", "", "", "", "", "", "", "", "", "", "", 81.88}, 
 {"AIA", "North America", "Anguilla", "2020-04-23", 3., 0., 0., 0., 199.973, 
  0., 0., 0., "", "", "", "", "", "", "", "", 15002., "", "", "", "", "", "", 
  "", "", "", "", "", "", 81.88}, {"AIA", "North America", "Anguilla", 
  "2020-04-24", 3., 0., 0., 0., 199.973, 0., 0., 0., "", "", "", "", "", "", 
  "", "", 15002., "", "", "", "", "", "", "", "", "", "", "", "", 81.88}, 
 {"AIA", "North America", "Anguilla", "2020-04-25", 3., 0., 0., 0., 199.973, 
  0., 0., 0., "", "", "", "", "", "", "", "", 15002., "", "", "", "", "", "", 
  "", "", "", "", "", "", 81.88}, {"AIA", "North America", "Anguilla", 
  "2020-04-26", 3., 0., 0., 0., 199.973, 0., 0., 0., "", "", "", "", "", "", 
  "", "", 15002., "", "", "", "", "", "", "", "", "", "", "", "", 81.88}, 
 {"AIA", "North America", "Anguilla", "2020-04-27", 3., 0., 0., 0., 199.973, 
  0., 0., 0., "", "", "", "", "", "", "", "", 15002., "", "", "", "", "", "", 
  "", "", "", "", "", "", 81.88}, {"AIA", "North America", "Anguilla", 
  "2020-04-28", 3., 0., 0., 0., 199.973, 0., 0., 0., "", "", "", "", "", "", 
  "", "", 15002., "", "", "", "", "", "", "", "", "", "", "", "", 81.88}, 
 {"AIA", "North America", "Anguilla", "2020-04-29", 3., 0., 0., 0., 199.973, 
  0., 0., 0., "", "", "", "", "", "", "", "", 15002., "", "", "", "", "", "", 
  "", "", "", "", "", "", 81.88}, {"AIA", "North America", "Anguilla", 
  "2020-04-30", 3., 0., 0., 0., 199.973, 0., 0., 0., "", "", "", "", "", "", 
  "", "", 15002., "", "", "", "", "", "", "", "", "", "", "", "", 81.88}, 
 {"AIA", "North America", "Anguilla", "2020-05-01", 3., 0., 0., 0., 199.973, 
  0., 0., 0., "", "", "", "", "", "", "", "", 15002., "", "", "", "", "", "", 
  "", "", "", "", "", "", 81.88}, {"AIA", "North America", "Anguilla", 
  "2020-05-02", 3., 0., 0., 0., 199.973, 0., 0., 0., "", "", "", "", "", "", 
  "", "", 15002., "", "", "", "", "", "", "", "", "", "", "", "", 81.88}, 
 {"AIA", "North America", "Anguilla", "2020-05-03", 3., 0., 0., 0., 199.973, 
  0., 0., 0., "", "", "", "", "", "", "", "", 15002., "", "", "", "", "", "", 
  "", "", "", "", "", "", 81.88}, {"AIA", "North America", "Anguilla", 
  "2020-05-04", 3., 0., 0., 0., 199.973, 0., 0., 0., "", "", "", "", "", "", 
  "", "", 15002., "", "", "", "", "", "", "", "", "", "", "", "", 81.88}, 
 {"AIA", "North America", "Anguilla", "2020-05-05", 3., 0., 0., 0., 199.973, 
  0., 0., 0., "", "", "", "", "", "", "", "", 15002., "", "", "", "", "", "", 
  "", "", "", "", "", "", 81.88}, {"AIA", "North America", "Anguilla", 
  "2020-05-06", 3., 0., 0., 0., 199.973, 0., 0., 0., "", "", "", "", "", "", 
  "", "", 15002., "", "", "", "", "", "", "", "", "", "", "", "", 81.88}, 
 {"AIA", "North America", "Anguilla", "2020-05-07", 3., 0., 0., 0., 199.973, 
  0., 0., 0., "", "", "", "", "", "", "", "", 15002., "", "", "", "", "", "", 
  "", "", "", "", "", "", 81.88}, {"AIA", "North America", "Anguilla", 
  "2020-05-08", 3., 0., 0., 0., 199.973, 0., 0., 0., "", "", "", "", "", "", 
  "", "", 15002., "", "", "", "", "", "", "", "", "", "", "", "", 81.88}, 
 {"AIA", "North America", "Anguilla", "2020-05-09", 3., 0., 0., 0., 199.973, 
  0., 0., 0., "", "", "", "", "", "", "", "", 15002., "", "", "", "", "", "", 
  "", "", "", "", "", "", 81.88}, {"AIA", "North America", "Anguilla", 
  "2020-05-10", 3., 0., 0., 0., 199.973, 0., 0., 0., "", "", "", "", "", "", 
  "", "", 15002., "", "", "", "", "", "", "", "", "", "", "", "", 81.88}, 
 {"AIA", "North America", "Anguilla", "2020-05-11", 3., 0., 0., 0., 199.973, 
  0., 0., 0., "", "", "", "", "", "", "", "", 15002., "", "", "", "", "", "", 
  "", "", "", "", "", "", 81.88}, {"AIA", "North America", "Anguilla", 
  "2020-05-12", 3., 0., 0., 0., 199.973, 0., 0., 0., "", "", "", "", "", "", 
  "", "", 15002., "", "", "", "", "", "", "", "", "", "", "", "", 81.88}, 
 {"AIA", "North America", "Anguilla", "2020-05-13", 3., 0., 0., 0., 199.973, 
  0., 0., 0., "", "", "", "", "", "", "", "", 15002., "", "", "", "", "", "", 
  "", "", "", "", "", "", 81.88}, {"AIA", "North America", "Anguilla", 
  "2020-05-14", 3., 0., 0., 0., 199.973, 0., 0., 0., "", "", "", "", "", "", 
  "", "", 15002., "", "", "", "", "", "", "", "", "", "", "", "", 81.88}, 
 {"AIA", "North America", "Anguilla", "2020-05-15", 3., 0., 0., 0., 199.973, 
  0., 0., 0., "", "", "", "", "", "", "", "", 15002., "", "", "", "", "", "", 
  "", "", "", "", "", "", 81.88}, {"AIA", "North America", "Anguilla", 
  "2020-05-16", 3., 0., 0., 0., 199.973, 0., 0., 0., "", "", "", "", "", "", 
  "", "", 15002., "", "", "", "", "", "", "", "", "", "", "", "", 81.88}, 
 {"AIA", "North America", "Anguilla", "2020-05-17", 3., 0., 0., 0., 199.973, 
  0., 0., 0., "", "", "", "", "", "", "", "", 15002., "", "", "", "", "", "", 
  "", "", "", "", "", "", 81.88}, {"AIA", "North America", "Anguilla", 
  "2020-05-18", 3., 0., 0., 0., 199.973, 0., 0., 0., "", "", "", "", "", "", 
  "", "", 15002., "", "", "", "", "", "", "", "", "", "", "", "", 81.88}, 
 {"AIA", "North America", "Anguilla", "2020-05-19", 3., 0., 0., 0., 199.973, 
  0., 0., 0., "", "", "", "", "", "", "", "", 15002., "", "", "", "", "", "", 
  "", "", "", "", "", "", 81.88}, {"AIA", "North America", "Anguilla", 
  "2020-05-20", 3., 0., 0., 0., 199.973, 0., 0., 0., "", "", "", "", "", "", 
  "", "", 15002., "", "", "", "", "", "", "", "", "", "", "", "", 81.88}, 
 {"AIA", "North America", "Anguilla", "2020-05-21", 3., 0., 0., 0., 199.973, 
  0., 0., 0., "", "", "", "", "", "", "", "", 15002., "", "", "", "", "", "", 
  "", "", "", "", "", "", 81.88}, {"AIA", "North America", "Anguilla", 
  "2020-05-22", 3., 0., 0., 0., 199.973, 0., 0., 0., "", "", "", "", "", "", 
  "", "", 15002., "", "", "", "", "", "", "", "", "", "", "", "", 81.88}, 
 {"AIA", "North America", "Anguilla", "2020-05-23", 3., 0., 0., 0., 199.973, 
  0., 0., 0., "", "", "", "", "", "", "", "", 15002., "", "", "", "", "", "", 
  "", "", "", "", "", "", 81.88}, {"AIA", "North America", "Anguilla", 
  "2020-05-24", 3., 0., 0., 0., 199.973, 0., 0., 0., "", "", "", "", "", "", 
  "", "", 15002., "", "", "", "", "", "", "", "", "", "", "", "", 81.88}, 
 {"AIA", "North America", "Anguilla", "2020-05-25", 3., 0., 0., 0., 199.973, 
  0., 0., 0., "", "", "", "", "", "", "", "", 15002., "", "", "", "", "", "", 
  "", "", "", "", "", "", 81.88}, {"AIA", "North America", "Anguilla", 
  "2020-05-26", 3., 0., 0., 0., 199.973, 0., 0., 0., "", "", "", "", "", "", 
  "", "", 15002., "", "", "", "", "", "", "", "", "", "", "", "", 81.88}, 
 {"AIA", "North America", "Anguilla", "2020-05-27", 3., 0., 0., 0., 199.973, 
  0., 0., 0., "", "", "", "", "", "", "", "", 15002., "", "", "", "", "", "", 
  "", "", "", "", "", "", 81.88}, {"AIA", "North America", "Anguilla", 
  "2020-05-28", 3., 0., 0., 0., 199.973, 0., 0., 0., "", "", "", "", "", "", 
  "", "", 15002., "", "", "", "", "", "", "", "", "", "", "", "", 81.88}, 
 {"AIA", "North America", "Anguilla", "2020-05-29", 3., 0., 0., 0., 199.973, 
  0., 0., 0., "", "", "", "", "", "", "", "", 15002., "", "", "", "", "", "", 
  "", "", "", "", "", "", 81.88}, {"AIA", "North America", "Anguilla", 
  "2020-05-30", 3., 0., 0., 0., 199.973, 0., 0., 0., "", "", "", "", "", "", 
  "", "", 15002., "", "", "", "", "", "", "", "", "", "", "", "", 81.88}, 
 {"AIA", "North America", "Anguilla", "2020-05-31", 3., 0., 0., 0., 199.973, 
  0., 0., 0., "", "", "", "", "", "", "", "", 15002., "", "", "", "", "", "", 
  "", "", "", "", "", "", 81.88}, {"AIA", "North America", "Anguilla", 
  "2020-06-01", 3., 0., 0., 0., 199.973, 0., 0., 0., "", "", "", "", "", "", 
  "", "", 15002., "", "", "", "", "", "", "", "", "", "", "", "", 81.88}, 
 {"AIA", "North America", "Anguilla", "2020-06-02", 3., 0., 0., 0., 199.973, 
  0., 0., 0., "", "", "", "", "", "", "", "", 15002., "", "", "", "", "", "", 
  "", "", "", "", "", "", 81.88}, {"AIA", "North America", "Anguilla", 
  "2020-06-03", 3., 0., 0., 0., 199.973, 0., 0., 0., "", "", "", "", "", "", 
  "", "", 15002., "", "", "", "", "", "", "", "", "", "", "", "", 81.88}, 
 {"AIA", "North America", "Anguilla", "2020-06-04", 3., 0., 0., 0., 199.973, 
  0., 0., 0., "", "", "", "", "", "", "", "", 15002., "", "", "", "", "", "", 
  "", "", "", "", "", "", 81.88}, {"AIA", "North America", "Anguilla", 
  "2020-06-05", 3., 0., 0., 0., 199.973, 0., 0., 0., "", "", "", "", "", "", 
  "", "", 15002., "", "", "", "", "", "", "", "", "", "", "", "", 81.88}, 
 {"AIA", "North America", "Anguilla", "2020-06-06", 3., 0., 0., 0., 199.973, 
  0., 0., 0., "", "", "", "", "", "", "", "", 15002., "", "", "", "", "", "", 
  "", "", "", "", "", "", 81.88}, {"AIA", "North America", "Anguilla", 
  "2020-06-07", 3., 0., 0., 0., 199.973, 0., 0., 0., "", "", "", "", "", "", 
  "", "", 15002., "", "", "", "", "", "", "", "", "", "", "", "", 81.88}, 
 {"AIA", "North America", "Anguilla", "2020-06-08", 3., 0., 0., 0., 199.973, 
  0., 0., 0., "", "", "", "", "", "", "", "", 15002., "", "", "", "", "", "", 
  "", "", "", "", "", "", 81.88}, {"AIA", "North America", "Anguilla", 
  "2020-06-09", 3., 0., 0., 0., 199.973, 0., 0., 0., "", "", "", "", "", "", 
  "", "", 15002., "", "", "", "", "", "", "", "", "", "", "", "", 81.88}, 
 {"AIA", "North America", "Anguilla", "2020-06-10", 3., 0., 0., 0., 199.973, 
  0., 0., 0., "", "", "", "", "", "", "", "", 15002., "", "", "", "", "", "", 
  "", "", "", "", "", "", 81.88}, {"AIA", "North America", "Anguilla", 
  "2020-06-11", 3., 0., 0., 0., 199.973, 0., 0., 0., "", "", "", "", "", "", 
  "", "", 15002., "", "", "", "", "", "", "", "", "", "", "", "", 81.88}, 
 {"AIA", "North America", "Anguilla", "2020-06-12", 3., 0., 0., 0., 199.973, 
  0., 0., 0., "", "", "", "", "", "", "", "", 15002., "", "", "", "", "", "", 
  "", "", "", "", "", "", 81.88}, {"AIA", "North America", "Anguilla", 
  "2020-06-13", 3., 0., 0., 0., 199.973, 0., 0., 0., "", "", "", "", "", "", 
  "", "", 15002., "", "", "", "", "", "", "", "", "", "", "", "", 81.88}, 
 {"AIA", "North America", "Anguilla", "2020-06-14", 3., 0., 0., 0., 199.973, 
  0., 0., 0., "", "", "", "", "", "", "", "", 15002., "", "", "", "", "", "", 
  "", "", "", "", "", "", 81.88}, {"AIA", "North America", "Anguilla", 
  "2020-06-15", 3., 0., 0., 0., 199.973, 0., 0., 0., "", "", "", "", "", "", 
  "", "", 15002., "", "", "", "", "", "", "", "", "", "", "", "", 81.88}, 
 {"AIA", "North America", "Anguilla", "2020-06-16", 3., 0., 0., 0., 199.973, 
  0., 0., 0., "", "", "", "", "", "", "", "", 15002., "", "", "", "", "", "", 
  "", "", "", "", "", "", 81.88}, {"AIA", "North America", "Anguilla", 
  "2020-06-17", 3., 0., 0., 0., 199.973, 0., 0., 0., "", "", "", "", "", "", 
  "", "", 15002., "", "", "", "", "", "", "", "", "", "", "", "", 81.88}, 
 {"AIA", "North America", "Anguilla", "2020-06-18", 3., 0., 0., 0., 199.973, 
  0., 0., 0., "", "", "", "", "", "", "", "", 15002., "", "", "", "", "", "", 
  "", "", "", "", "", "", 81.88}, {"AIA", "North America", "Anguilla", 
  "2020-06-19", 3., 0., 0., 0., 199.973, 0., 0., 0., "", "", "", "", "", "", 
  "", "", 15002., "", "", "", "", "", "", "", "", "", "", "", "", 81.88}, 
 {"AIA", "North America", "Anguilla", "2020-06-20", 3., 0., 0., 0., 199.973, 
  0., 0., 0., "", "", "", "", "", "", "", "", 15002., "", "", "", "", "", "", 
  "", "", "", "", "", "", 81.88}, {"AIA", "North America", "Anguilla", 
  "2020-06-21", 3., 0., 0., 0., 199.973, 0., 0., 0., "", "", "", "", "", "", 
  "", "", 15002., "", "", "", "", "", "", "", "", "", "", "", "", 81.88}, 
 {"AIA", "North America", "Anguilla", "2020-06-22", 3., 0., 0., 0., 199.973, 
  0., 0., 0., "", "", "", "", "", "", "", "", 15002., "", "", "", "", "", "", 
  "", "", "", "", "", "", 81.88}, {"AIA", "North America", "Anguilla", 
  "2020-06-23", 3., 0., 0., 0., 199.973, 0., 0., 0., "", "", "", "", "", "", 
  "", "", 15002., "", "", "", "", "", "", "", "", "", "", "", "", 81.88}, 
 {"AIA", "North America", "Anguilla", "2020-06-24", 3., 0., 0., 0., 199.973, 
  0., 0., 0., "", "", "", "", "", "", "", "", 15002., "", "", "", "", "", "", 
  "", "", "", "", "", "", 81.88}, {"AIA", "North America", "Anguilla", 
  "2020-06-25", 3., 0., 0., 0., 199.973, 0., 0., 0., "", "", "", "", "", "", 
  "", "", 15002., "", "", "", "", "", "", "", "", "", "", "", "", 81.88}, 
 {"AIA", "North America", "Anguilla", "2020-06-26", 3., 0., 0., 0., 199.973, 
  0., 0., 0., "", "", "", "", "", "", "", "", 15002., "", "", "", "", "", "", 
  "", "", "", "", "", "", 81.88}, {"AIA", "North America", "Anguilla", 
  "2020-06-27", 3., 0., 0., 0., 199.973, 0., 0., 0., "", "", "", "", "", "", 
  "", "", 15002., "", "", "", "", "", "", "", "", "", "", "", "", 81.88}, 
 {"AIA", "North America", "Anguilla", "2020-06-28", 3., 0., 0., 0., 199.973, 
  0., 0., 0., "", "", "", "", "", "", "", "", 15002., "", "", "", "", "", "", 
  "", "", "", "", "", "", 81.88}, {"AIA", "North America", "Anguilla", 
  "2020-06-29", 3., 0., 0., 0., 199.973, 0., 0., 0., "", "", "", "", "", "", 
  "", "", 15002., "", "", "", "", "", "", "", "", "", "", "", "", 81.88}, 
 {"AIA", "North America", "Anguilla", "2020-06-30", 3., 0., 0., 0., 199.973, 
  0., 0., 0., "", "", "", "", "", "", "", "", 15002., "", "", "", "", "", "", 
  "", "", "", "", "", "", 81.88}, {"AIA", "North America", "Anguilla", 
  "2020-07-01", 3., 0., 0., 0., 199.973, 0., 0., 0., "", "", "", "", "", "", 
  "", "", 15002., "", "", "", "", "", "", "", "", "", "", "", "", 81.88}, 
 {"AIA", "North America", "Anguilla", "2020-07-02", 3., 0., 0., 0., 199.973, 
  0., 0., 0., "", "", "", "", "", "", "", "", 15002., "", "", "", "", "", "", 
  "", "", "", "", "", "", 81.88}, {"AIA", "North America", "Anguilla", 
  "2020-07-03", 3., 0., 0., 0., 199.973, 0., 0., 0., "", "", "", "", "", "", 
  "", "", 15002., "", "", "", "", "", "", "", "", "", "", "", "", 81.88}, 
 {"AIA", "North America", "Anguilla", "2020-07-04", 3., 0., 0., 0., 199.973, 
  0., 0., 0., "", "", "", "", "", "", "", "", 15002., "", "", "", "", "", "", 
  "", "", "", "", "", "", 81.88}, {"AIA", "North America", "Anguilla", 
  "2020-07-05", 3., 0., 0., 0., 199.973, 0., 0., 0., "", "", "", "", "", "", 
  "", "", 15002., "", "", "", "", "", "", "", "", "", "", "", "", 81.88}, 
 {"AIA", "North America", "Anguilla", "2020-07-06", 3., 0., 0., 0., 199.973, 
  0., 0., 0., "", "", "", "", "", "", "", "", 15002., "", "", "", "", "", "", 
  "", "", "", "", "", "", 81.88}, {"AIA", "North America", "Anguilla", 
  "2020-07-07", 3., 0., 0., 0., 199.973, 0., 0., 0., "", "", "", "", "", "", 
  "", "", 15002., "", "", "", "", "", "", "", "", "", "", "", "", 81.88}, 
 {"AIA", "North America", "Anguilla", "2020-07-08", 3., 0., 0., 0., 199.973, 
  0., 0., 0., "", "", "", "", "", "", "", "", 15002., "", "", "", "", "", "", 
  "", "", "", "", "", "", 81.88}, {"ATG", "North America", 
  "Antigua and Barbuda", "2020-03-15", 1., 1., 0., 0., 10.212, 10.212, 0., 
  0., "", "", "", "", "", "", "", "", 97928., 231.845, 32.1, 6.933, 4.631, 
  21490.943, "", 191.511, 13.17, "", "", "", 3.8, 77.02}, 
 {"ATG", "North America", "Antigua and Barbuda", "2020-03-21", 1., 0., 0., 
  0., 10.212, 0., 0., 0., "", "", "", "", "", "", "", "", 97928., 231.845, 
  32.1, 6.933, 4.631, 21490.943, "", 191.511, 13.17, "", "", "", 3.8, 77.02}, 
 {"ATG", "North America", "Antigua and Barbuda", "2020-03-22", 1., 0., 0., 
  0., 10.212, 0., 0., 0., "", "", "", "", "", "", "", "", 97928., 231.845, 
  32.1, 6.933, 4.631, 21490.943, "", 191.511, 13.17, "", "", "", 3.8, 77.02}, 
 {"ATG", "North America", "Antigua and Barbuda", "2020-03-23", 1., 0., 0., 
  0., 10.212, 0., 0., 0., "", "", "", "", "", "", "", "", 97928., 231.845, 
  32.1, 6.933, 4.631, 21490.943, "", 191.511, 13.17, "", "", "", 3.8, 77.02}, 
 {"ATG", "North America", "Antigua and Barbuda", "2020-03-24", 1., 0., 0., 
  0., 10.212, 0., 0., 0., "", "", "", "", "", "", "", "", 97928., 231.845, 
  32.1, 6.933, 4.631, 21490.943, "", 191.511, 13.17, "", "", "", 3.8, 77.02}, 
 {"ATG", "North America", "Antigua and Barbuda", "2020-03-25", 3., 2., 0., 
  0., 30.635, 20.423, 0., 0., "", "", "", "", "", "", "", "", 97928., 
  231.845, 32.1, 6.933, 4.631, 21490.943, "", 191.511, 13.17, "", "", "", 
  3.8, 77.02}, {"ATG", "North America", "Antigua and Barbuda", "2020-03-26", 
  3., 0., 0., 0., 30.635, 0., 0., 0., "", "", "", "", "", "", "", "", 97928., 
  231.845, 32.1, 6.933, 4.631, 21490.943, "", 191.511, 13.17, "", "", "", 
  3.8, 77.02}, {"ATG", "North America", "Antigua and Barbuda", "2020-03-27", 
  7., 4., 0., 0., 71.481, 40.846, 0., 0., "", "", "", "", "", "", "", "", 
  97928., 231.845, 32.1, 6.933, 4.631, 21490.943, "", 191.511, 13.17, "", "", 
  "", 3.8, 77.02}, {"ATG", "North America", "Antigua and Barbuda", 
  "2020-03-28", 7., 0., 0., 0., 71.481, 0., 0., 0., "", "", "", "", "", "", 
  "", "", 97928., 231.845, 32.1, 6.933, 4.631, 21490.943, "", 191.511, 13.17, 
  "", "", "", 3.8, 77.02}, {"ATG", "North America", "Antigua and Barbuda", 
  "2020-03-29", 7., 0., 0., 0., 71.481, 0., 0., 0., "", "", "", "", "", "", 
  "", "", 97928., 231.845, 32.1, 6.933, 4.631, 21490.943, "", 191.511, 13.17, 
  "", "", "", 3.8, 77.02}, {"ATG", "North America", "Antigua and Barbuda", 
  "2020-03-30", 7., 0., 0., 0., 71.481, 0., 0., 0., "", "", "", "", "", "", 
  "", "", 97928., 231.845, 32.1, 6.933, 4.631, 21490.943, "", 191.511, 13.17, 
  "", "", "", 3.8, 77.02}, {"ATG", "North America", "Antigua and Barbuda", 
  "2020-03-31", 7., 0., 0., 0., 71.481, 0., 0., 0., "", "", "", "", "", "", 
  "", "", 97928., 231.845, 32.1, 6.933, 4.631, 21490.943, "", 191.511, 13.17, 
  "", "", "", 3.8, 77.02}, {"ATG", "North America", "Antigua and Barbuda", 
  "2020-04-01", 7., 0., 0., 0., 71.481, 0., 0., 0., "", "", "", "", "", "", 
  "", "", 97928., 231.845, 32.1, 6.933, 4.631, 21490.943, "", 191.511, 13.17, 
  "", "", "", 3.8, 77.02}, {"ATG", "North America", "Antigua and Barbuda", 
  "2020-04-02", 7., 0., 0., 0., 71.481, 0., 0., 0., "", "", "", "", "", "", 
  "", "", 97928., 231.845, 32.1, 6.933, 4.631, 21490.943, "", 191.511, 13.17, 
  "", "", "", 3.8, 77.02}, {"ATG", "North America", "Antigua and Barbuda", 
  "2020-04-03", 9., 2., 0., 0., 91.904, 20.423, 0., 0., "", "", "", "", "", 
  "", "", "", 97928., 231.845, 32.1, 6.933, 4.631, 21490.943, "", 191.511, 
  13.17, "", "", "", 3.8, 77.02}, {"ATG", "North America", 
  "Antigua and Barbuda", "2020-04-04", 15., 6., 0., 0., 153.174, 61.27, 0., 
  0., "", "", "", "", "", "", "", "", 97928., 231.845, 32.1, 6.933, 4.631, 
  21490.943, "", 191.511, 13.17, "", "", "", 3.8, 77.02}, 
 {"ATG", "North America", "Antigua and Barbuda", "2020-04-05", 15., 0., 0., 
  0., 153.174, 0., 0., 0., "", "", "", "", "", "", "", "", 97928., 231.845, 
  32.1, 6.933, 4.631, 21490.943, "", 191.511, 13.17, "", "", "", 3.8, 77.02}, 
 {"ATG", "North America", "Antigua and Barbuda", "2020-04-06", 15., 0., 0., 
  0., 153.174, 0., 0., 0., "", "", "", "", "", "", "", "", 97928., 231.845, 
  32.1, 6.933, 4.631, 21490.943, "", 191.511, 13.17, "", "", "", 3.8, 77.02}, 
 {"ATG", "North America", "Antigua and Barbuda", "2020-04-07", 15., 0., 0., 
  0., 153.174, 0., 0., 0., "", "", "", "", "", "", "", "", 97928., 231.845, 
  32.1, 6.933, 4.631, 21490.943, "", 191.511, 13.17, "", "", "", 3.8, 77.02}, 
 {"ATG", "North America", "Antigua and Barbuda", "2020-04-08", 15., 0., 0., 
  0., 153.174, 0., 0., 0., "", "", "", "", "", "", "", "", 97928., 231.845, 
  32.1, 6.933, 4.631, 21490.943, "", 191.511, 13.17, "", "", "", 3.8, 77.02}, 
 {"ATG", "North America", "Antigua and Barbuda", "2020-04-09", 15., 0., 0., 
  0., 153.174, 0., 0., 0., "", "", "", "", "", "", "", "", 97928., 231.845, 
  32.1, 6.933, 4.631, 21490.943, "", 191.511, 13.17, "", "", "", 3.8, 77.02}, 
 {"ATG", "North America", "Antigua and Barbuda", "2020-04-10", 19., 4., 2., 
  2., 194.02, 40.846, 20.423, 20.423, "", "", "", "", "", "", "", "", 97928., 
  231.845, 32.1, 6.933, 4.631, 21490.943, "", 191.511, 13.17, "", "", "", 
  3.8, 77.02}, {"ATG", "North America", "Antigua and Barbuda", "2020-04-11", 
  21., 2., 2., 0., 214.443, 20.423, 20.423, 0., "", "", "", "", "", "", "", 
  "", 97928., 231.845, 32.1, 6.933, 4.631, 21490.943, "", 191.511, 13.17, "", 
  "", "", 3.8, 77.02}, {"ATG", "North America", "Antigua and Barbuda", 
  "2020-04-12", 21., 0., 2., 0., 214.443, 0., 20.423, 0., "", "", "", "", "", 
  "", "", "", 97928., 231.845, 32.1, 6.933, 4.631, 21490.943, "", 191.511, 
  13.17, "", "", "", 3.8, 77.02}, {"ATG", "North America", 
  "Antigua and Barbuda", "2020-04-13", 21., 0., 2., 0., 214.443, 0., 20.423, 
  0., "", "", "", "", "", "", "", "", 97928., 231.845, 32.1, 6.933, 4.631, 
  21490.943, "", 191.511, 13.17, "", "", "", 3.8, 77.02}, 
 {"ATG", "North America", "Antigua and Barbuda", "2020-04-14", 23., 2., 2., 
  0., 234.866, 20.423, 20.423, 0., "", "", "", "", "", "", "", "", 97928., 
  231.845, 32.1, 6.933, 4.631, 21490.943, "", 191.511, 13.17, "", "", "", 
  3.8, 77.02}, {"ATG", "North America", "Antigua and Barbuda", "2020-04-15", 
  23., 0., 2., 0., 234.866, 0., 20.423, 0., "", "", "", "", "", "", "", "", 
  97928., 231.845, 32.1, 6.933, 4.631, 21490.943, "", 191.511, 13.17, "", "", 
  "", 3.8, 77.02}, {"ATG", "North America", "Antigua and Barbuda", 
  "2020-04-16", 23., 0., 2., 0., 234.866, 0., 20.423, 0., "", "", "", "", "", 
  "", "", "", 97928., 231.845, 32.1, 6.933, 4.631, 21490.943, "", 191.511, 
  13.17, "", "", "", 3.8, 77.02}, {"ATG", "North America", 
  "Antigua and Barbuda", "2020-04-17", 23., 0., 2., 0., 234.866, 0., 20.423, 
  0., "", "", "", "", "", "", "", "", 97928., 231.845, 32.1, 6.933, 4.631, 
  21490.943, "", 191.511, 13.17, "", "", "", 3.8, 77.02}, 
 {"ATG", "North America", "Antigua and Barbuda", "2020-04-18", 23., 0., 2., 
  0., 234.866, 0., 20.423, 0., "", "", "", "", "", "", "", "", 97928., 
  231.845, 32.1, 6.933, 4.631, 21490.943, "", 191.511, 13.17, "", "", "", 
  3.8, 77.02}, {"ATG", "North America", "Antigua and Barbuda", "2020-04-19", 
  23., 0., 2., 0., 234.866, 0., 20.423, 0., "", "", "", "", "", "", "", "", 
  97928., 231.845, 32.1, 6.933, 4.631, 21490.943, "", 191.511, 13.17, "", "", 
  "", 3.8, 77.02}, {"ATG", "North America", "Antigua and Barbuda", 
  "2020-04-20", 23., 0., 2., 0., 234.866, 0., 20.423, 0., "", "", "", "", "", 
  "", "", "", 97928., 231.845, 32.1, 6.933, 4.631, 21490.943, "", 191.511, 
  13.17, "", "", "", 3.8, 77.02}, {"ATG", "North America", 
  "Antigua and Barbuda", "2020-04-21", 23., 0., 3., 1., 234.866, 0., 30.635, 
  10.212, "", "", "", "", "", "", "", "", 97928., 231.845, 32.1, 6.933, 
  4.631, 21490.943, "", 191.511, 13.17, "", "", "", 3.8, 77.02}, 
 {"ATG", "North America", "Antigua and Barbuda", "2020-04-22", 24., 1., 3., 
  0., 245.078, 10.212, 30.635, 0., "", "", "", "", "", "", "", "", 97928., 
  231.845, 32.1, 6.933, 4.631, 21490.943, "", 191.511, 13.17, "", "", "", 
  3.8, 77.02}, {"ATG", "North America", "Antigua and Barbuda", "2020-04-23", 
  24., 0., 3., 0., 245.078, 0., 30.635, 0., "", "", "", "", "", "", "", "", 
  97928., 231.845, 32.1, 6.933, 4.631, 21490.943, "", 191.511, 13.17, "", "", 
  "", 3.8, 77.02}, {"ATG", "North America", "Antigua and Barbuda", 
  "2020-04-24", 24., 0., 3., 0., 245.078, 0., 30.635, 0., "", "", "", "", "", 
  "", "", "", 97928., 231.845, 32.1, 6.933, 4.631, 21490.943, "", 191.511, 
  13.17, "", "", "", 3.8, 77.02}, {"ATG", "North America", 
  "Antigua and Barbuda", "2020-04-25", 24., 0., 3., 0., 245.078, 0., 30.635, 
  0., "", "", "", "", "", "", "", "", 97928., 231.845, 32.1, 6.933, 4.631, 
  21490.943, "", 191.511, 13.17, "", "", "", 3.8, 77.02}, 
 {"ATG", "North America", "Antigua and Barbuda", "2020-04-26", 24., 0., 3., 
  0., 245.078, 0., 30.635, 0., "", "", "", "", "", "", "", "", 97928., 
  231.845, 32.1, 6.933, 4.631, 21490.943, "", 191.511, 13.17, "", "", "", 
  3.8, 77.02}, {"ATG", "North America", "Antigua and Barbuda", "2020-04-27", 
  24., 0., 3., 0., 245.078, 0., 30.635, 0., "", "", "", "", "", "", "", "", 
  97928., 231.845, 32.1, 6.933, 4.631, 21490.943, "", 191.511, 13.17, "", "", 
  "", 3.8, 77.02}, {"ATG", "North America", "Antigua and Barbuda", 
  "2020-04-28", 24., 0., 3., 0., 245.078, 0., 30.635, 0., "", "", "", "", "", 
  "", "", "", 97928., 231.845, 32.1, 6.933, 4.631, 21490.943, "", 191.511, 
  13.17, "", "", "", 3.8, 77.02}, {"ATG", "North America", 
  "Antigua and Barbuda", "2020-04-29", 24., 0., 3., 0., 245.078, 0., 30.635, 
  0., "", "", "", "", "", "", "", "", 97928., 231.845, 32.1, 6.933, 4.631, 
  21490.943, "", 191.511, 13.17, "", "", "", 3.8, 77.02}, 
 {"ATG", "North America", "Antigua and Barbuda", "2020-04-30", 24., 0., 3., 
  0., 245.078, 0., 30.635, 0., "", "", "", "", "", "", "", "", 97928., 
  231.845, 32.1, 6.933, 4.631, 21490.943, "", 191.511, 13.17, "", "", "", 
  3.8, 77.02}, {"ATG", "North America", "Antigua and Barbuda", "2020-05-01", 
  24., 0., 3., 0., 245.078, 0., 30.635, 0., "", "", "", "", "", "", "", "", 
  97928., 231.845, 32.1, 6.933, 4.631, 21490.943, "", 191.511, 13.17, "", "", 
  "", 3.8, 77.02}, {"ATG", "North America", "Antigua and Barbuda", 
  "2020-05-02", 25., 1., 3., 0., 255.29, 10.212, 30.635, 0., "", "", "", "", 
  "", "", "", "", 97928., 231.845, 32.1, 6.933, 4.631, 21490.943, "", 
  191.511, 13.17, "", "", "", 3.8, 77.02}, {"ATG", "North America", 
  "Antigua and Barbuda", "2020-05-03", 25., 0., 3., 0., 255.29, 0., 30.635, 
  0., "", "", "", "", "", "", "", "", 97928., 231.845, 32.1, 6.933, 4.631, 
  21490.943, "", 191.511, 13.17, "", "", "", 3.8, 77.02}, 
 {"ATG", "North America", "Antigua and Barbuda", "2020-05-04", 25., 0., 3., 
  0., 255.29, 0., 30.635, 0., "", "", "", "", "", "", "", "", 97928., 
  231.845, 32.1, 6.933, 4.631, 21490.943, "", 191.511, 13.17, "", "", "", 
  3.8, 77.02}, {"ATG", "North America", "Antigua and Barbuda", "2020-05-05", 
  25., 0., 3., 0., 255.29, 0., 30.635, 0., "", "", "", "", "", "", "", "", 
  97928., 231.845, 32.1, 6.933, 4.631, 21490.943, "", 191.511, 13.17, "", "", 
  "", 3.8, 77.02}, {"ATG", "North America", "Antigua and Barbuda", 
  "2020-05-06", 25., 0., 3., 0., 255.29, 0., 30.635, 0., "", "", "", "", "", 
  "", "", "", 97928., 231.845, 32.1, 6.933, 4.631, 21490.943, "", 191.511, 
  13.17, "", "", "", 3.8, 77.02}, {"ATG", "North America", 
  "Antigua and Barbuda", "2020-05-07", 25., 0., 3., 0., 255.29, 0., 30.635, 
  0., "", "", "", "", "", "", "", "", 97928., 231.845, 32.1, 6.933, 4.631, 
  21490.943, "", 191.511, 13.17, "", "", "", 3.8, 77.02}, 
 {"ATG", "North America", "Antigua and Barbuda", "2020-05-08", 25., 0., 3., 
  0., 255.29, 0., 30.635, 0., "", "", "", "", "", "", "", "", 97928., 
  231.845, 32.1, 6.933, 4.631, 21490.943, "", 191.511, 13.17, "", "", "", 
  3.8, 77.02}, {"ATG", "North America", "Antigua and Barbuda", "2020-05-09", 
  25., 0., 3., 0., 255.29, 0., 30.635, 0., "", "", "", "", "", "", "", "", 
  97928., 231.845, 32.1, 6.933, 4.631, 21490.943, "", 191.511, 13.17, "", "", 
  "", 3.8, 77.02}, {"ATG", "North America", "Antigua and Barbuda", 
  "2020-05-10", 25., 0., 3., 0., 255.29, 0., 30.635, 0., "", "", "", "", "", 
  "", "", "", 97928., 231.845, 32.1, 6.933, 4.631, 21490.943, "", 191.511, 
  13.17, "", "", "", 3.8, 77.02}, {"ATG", "North America", 
  "Antigua and Barbuda", "2020-05-11", 25., 0., 3., 0., 255.29, 0., 30.635, 
  0., "", "", "", "", "", "", "", "", 97928., 231.845, 32.1, 6.933, 4.631, 
  21490.943, "", 191.511, 13.17, "", "", "", 3.8, 77.02}, 
 {"ATG", "North America", "Antigua and Barbuda", "2020-05-12", 25., 0., 3., 
  0., 255.29, 0., 30.635, 0., "", "", "", "", "", "", "", "", 97928., 
  231.845, 32.1, 6.933, 4.631, 21490.943, "", 191.511, 13.17, "", "", "", 
  3.8, 77.02}, {"ATG", "North America", "Antigua and Barbuda", "2020-05-13", 
  25., 0., 3., 0., 255.29, 0., 30.635, 0., "", "", "", "", "", "", "", "", 
  97928., 231.845, 32.1, 6.933, 4.631, 21490.943, "", 191.511, 13.17, "", "", 
  "", 3.8, 77.02}, {"ATG", "North America", "Antigua and Barbuda", 
  "2020-05-14", 25., 0., 3., 0., 255.29, 0., 30.635, 0., "", "", "", "", "", 
  "", "", "", 97928., 231.845, 32.1, 6.933, 4.631, 21490.943, "", 191.511, 
  13.17, "", "", "", 3.8, 77.02}, {"ATG", "North America", 
  "Antigua and Barbuda", "2020-05-15", 25., 0., 3., 0., 255.29, 0., 30.635, 
  0., "", "", "", "", "", "", "", "", 97928., 231.845, 32.1, 6.933, 4.631, 
  21490.943, "", 191.511, 13.17, "", "", "", 3.8, 77.02}, 
 {"ATG", "North America", "Antigua and Barbuda", "2020-05-16", 25., 0., 3., 
  0., 255.29, 0., 30.635, 0., "", "", "", "", "", "", "", "", 97928., 
  231.845, 32.1, 6.933, 4.631, 21490.943, "", 191.511, 13.17, "", "", "", 
  3.8, 77.02}, {"ATG", "North America", "Antigua and Barbuda", "2020-05-17", 
  25., 0., 3., 0., 255.29, 0., 30.635, 0., "", "", "", "", "", "", "", "", 
  97928., 231.845, 32.1, 6.933, 4.631, 21490.943, "", 191.511, 13.17, "", "", 
  "", 3.8, 77.02}, {"ATG", "North America", "Antigua and Barbuda", 
  "2020-05-18", 25., 0., 3., 0., 255.29, 0., 30.635, 0., "", "", "", "", "", 
  "", "", "", 97928., 231.845, 32.1, 6.933, 4.631, 21490.943, "", 191.511, 
  13.17, "", "", "", 3.8, 77.02}, {"ATG", "North America", 
  "Antigua and Barbuda", "2020-05-19", 25., 0., 3., 0., 255.29, 0., 30.635, 
  0., "", "", "", "", "", "", "", "", 97928., 231.845, 32.1, 6.933, 4.631, 
  21490.943, "", 191.511, 13.17, "", "", "", 3.8, 77.02}, 
 {"ATG", "North America", "Antigua and Barbuda", "2020-05-20", 25., 0., 3., 
  0., 255.29, 0., 30.635, 0., "", "", "", "", "", "", "", "", 97928., 
  231.845, 32.1, 6.933, 4.631, 21490.943, "", 191.511, 13.17, "", "", "", 
  3.8, 77.02}, {"ATG", "North America", "Antigua and Barbuda", "2020-05-21", 
  25., 0., 3., 0., 255.29, 0., 30.635, 0., "", "", "", "", "", "", "", "", 
  97928., 231.845, 32.1, 6.933, 4.631, 21490.943, "", 191.511, 13.17, "", "", 
  "", 3.8, 77.02}, {"ATG", "North America", "Antigua and Barbuda", 
  "2020-05-22", 25., 0., 3., 0., 255.29, 0., 30.635, 0., "", "", "", "", "", 
  "", "", "", 97928., 231.845, 32.1, 6.933, 4.631, 21490.943, "", 191.511, 
  13.17, "", "", "", 3.8, 77.02}, {"ATG", "North America", 
  "Antigua and Barbuda", "2020-05-23", 25., 0., 3., 0., 255.29, 0., 30.635, 
  0., "", "", "", "", "", "", "", "", 97928., 231.845, 32.1, 6.933, 4.631, 
  21490.943, "", 191.511, 13.17, "", "", "", 3.8, 77.02}, 
 {"ATG", "North America", "Antigua and Barbuda", "2020-05-24", 25., 0., 3., 
  0., 255.29, 0., 30.635, 0., "", "", "", "", "", "", "", "", 97928., 
  231.845, 32.1, 6.933, 4.631, 21490.943, "", 191.511, 13.17, "", "", "", 
  3.8, 77.02}, {"ATG", "North America", "Antigua and Barbuda", "2020-05-25", 
  25., 0., 3., 0., 255.29, 0., 30.635, 0., "", "", "", "", "", "", "", "", 
  97928., 231.845, 32.1, 6.933, 4.631, 21490.943, "", 191.511, 13.17, "", "", 
  "", 3.8, 77.02}, {"ATG", "North America", "Antigua and Barbuda", 
  "2020-05-26", 25., 0., 3., 0., 255.29, 0., 30.635, 0., "", "", "", "", "", 
  "", "", "", 97928., 231.845, 32.1, 6.933, 4.631, 21490.943, "", 191.511, 
  13.17, "", "", "", 3.8, 77.02}, {"ATG", "North America", 
  "Antigua and Barbuda", "2020-05-27", 25., 0., 3., 0., 255.29, 0., 30.635, 
  0., "", "", "", "", "", "", "", "", 97928., 231.845, 32.1, 6.933, 4.631, 
  21490.943, "", 191.511, 13.17, "", "", "", 3.8, 77.02}, 
 {"ATG", "North America", "Antigua and Barbuda", "2020-05-28", 25., 0., 3., 
  0., 255.29, 0., 30.635, 0., "", "", "", "", "", "", "", "", 97928., 
  231.845, 32.1, 6.933, 4.631, 21490.943, "", 191.511, 13.17, "", "", "", 
  3.8, 77.02}, {"ATG", "North America", "Antigua and Barbuda", "2020-05-29", 
  25., 0., 3., 0., 255.29, 0., 30.635, 0., "", "", "", "", "", "", "", "", 
  97928., 231.845, 32.1, 6.933, 4.631, 21490.943, "", 191.511, 13.17, "", "", 
  "", 3.8, 77.02}, {"ATG", "North America", "Antigua and Barbuda", 
  "2020-05-30", 25., 0., 3., 0., 255.29, 0., 30.635, 0., "", "", "", "", "", 
  "", "", "", 97928., 231.845, 32.1, 6.933, 4.631, 21490.943, "", 191.511, 
  13.17, "", "", "", 3.8, 77.02}, {"ATG", "North America", 
  "Antigua and Barbuda", "2020-05-31", 25., 0., 3., 0., 255.29, 0., 30.635, 
  0., "", "", "", "", "", "", "", "", 97928., 231.845, 32.1, 6.933, 4.631, 
  21490.943, "", 191.511, 13.17, "", "", "", 3.8, 77.02}, 
 {"ATG", "North America", "Antigua and Barbuda", "2020-06-01", 25., 0., 3., 
  0., 255.29, 0., 30.635, 0., "", "", "", "", "", "", "", "", 97928., 
  231.845, 32.1, 6.933, 4.631, 21490.943, "", 191.511, 13.17, "", "", "", 
  3.8, 77.02}, {"ATG", "North America", "Antigua and Barbuda", "2020-06-02", 
  25., 0., 3., 0., 255.29, 0., 30.635, 0., "", "", "", "", "", "", "", "", 
  97928., 231.845, 32.1, 6.933, 4.631, 21490.943, "", 191.511, 13.17, "", "", 
  "", 3.8, 77.02}, {"ATG", "North America", "Antigua and Barbuda", 
  "2020-06-03", 25., 0., 3., 0., 255.29, 0., 30.635, 0., "", "", "", "", "", 
  "", "", "", 97928., 231.845, 32.1, 6.933, 4.631, 21490.943, "", 191.511, 
  13.17, "", "", "", 3.8, 77.02}, {"ATG", "North America", 
  "Antigua and Barbuda", "2020-06-04", 26., 1., 3., 0., 265.501, 10.212, 
  30.635, 0., "", "", "", "", "", "", "", "", 97928., 231.845, 32.1, 6.933, 
  4.631, 21490.943, "", 191.511, 13.17, "", "", "", 3.8, 77.02}, 
 {"ATG", "North America", "Antigua and Barbuda", "2020-06-05", 26., 0., 3., 
  0., 265.501, 0., 30.635, 0., "", "", "", "", "", "", "", "", 97928., 
  231.845, 32.1, 6.933, 4.631, 21490.943, "", 191.511, 13.17, "", "", "", 
  3.8, 77.02}, {"ATG", "North America", "Antigua and Barbuda", "2020-06-06", 
  26., 0., 3., 0., 265.501, 0., 30.635, 0., "", "", "", "", "", "", "", "", 
  97928., 231.845, 32.1, 6.933, 4.631, 21490.943, "", 191.511, 13.17, "", "", 
  "", 3.8, 77.02}, {"ATG", "North America", "Antigua and Barbuda", 
  "2020-06-07", 26., 0., 3., 0., 265.501, 0., 30.635, 0., "", "", "", "", "", 
  "", "", "", 97928., 231.845, 32.1, 6.933, 4.631, 21490.943, "", 191.511, 
  13.17, "", "", "", 3.8, 77.02}, {"ATG", "North America", 
  "Antigua and Barbuda", "2020-06-08", 26., 0., 3., 0., 265.501, 0., 30.635, 
  0., "", "", "", "", "", "", "", "", 97928., 231.845, 32.1, 6.933, 4.631, 
  21490.943, "", 191.511, 13.17, "", "", "", 3.8, 77.02}, 
 {"ATG", "North America", "Antigua and Barbuda", "2020-06-09", 26., 0., 3., 
  0., 265.501, 0., 30.635, 0., "", "", "", "", "", "", "", "", 97928., 
  231.845, 32.1, 6.933, 4.631, 21490.943, "", 191.511, 13.17, "", "", "", 
  3.8, 77.02}, {"ATG", "North America", "Antigua and Barbuda", "2020-06-10", 
  26., 0., 3., 0., 265.501, 0., 30.635, 0., "", "", "", "", "", "", "", "", 
  97928., 231.845, 32.1, 6.933, 4.631, 21490.943, "", 191.511, 13.17, "", "", 
  "", 3.8, 77.02}, {"ATG", "North America", "Antigua and Barbuda", 
  "2020-06-11", 26., 0., 3., 0., 265.501, 0., 30.635, 0., "", "", "", "", "", 
  "", "", "", 97928., 231.845, 32.1, 6.933, 4.631, 21490.943, "", 191.511, 
  13.17, "", "", "", 3.8, 77.02}, {"ATG", "North America", 
  "Antigua and Barbuda", "2020-06-12", 26., 0., 3., 0., 265.501, 0., 30.635, 
  0., "", "", "", "", "", "", "", "", 97928., 231.845, 32.1, 6.933, 4.631, 
  21490.943, "", 191.511, 13.17, "", "", "", 3.8, 77.02}, 
 {"ATG", "North America", "Antigua and Barbuda", "2020-06-13", 26., 0., 3., 
  0., 265.501, 0., 30.635, 0., "", "", "", "", "", "", "", "", 97928., 
  231.845, 32.1, 6.933, 4.631, 21490.943, "", 191.511, 13.17, "", "", "", 
  3.8, 77.02}, {"ATG", "North America", "Antigua and Barbuda", "2020-06-14", 
  26., 0., 3., 0., 265.501, 0., 30.635, 0., "", "", "", "", "", "", "", "", 
  97928., 231.845, 32.1, 6.933, 4.631, 21490.943, "", 191.511, 13.17, "", "", 
  "", 3.8, 77.02}, {"ATG", "North America", "Antigua and Barbuda", 
  "2020-06-15", 26., 0., 3., 0., 265.501, 0., 30.635, 0., "", "", "", "", "", 
  "", "", "", 97928., 231.845, 32.1, 6.933, 4.631, 21490.943, "", 191.511, 
  13.17, "", "", "", 3.8, 77.02}, {"ATG", "North America", 
  "Antigua and Barbuda", "2020-06-16", 26., 0., 3., 0., 265.501, 0., 30.635, 
  0., "", "", "", "", "", "", "", "", 97928., 231.845, 32.1, 6.933, 4.631, 
  21490.943, "", 191.511, 13.17, "", "", "", 3.8, 77.02}, 
 {"ATG", "North America", "Antigua and Barbuda", "2020-06-17", 26., 0., 3., 
  0., 265.501, 0., 30.635, 0., "", "", "", "", "", "", "", "", 97928., 
  231.845, 32.1, 6.933, 4.631, 21490.943, "", 191.511, 13.17, "", "", "", 
  3.8, 77.02}, {"ATG", "North America", "Antigua and Barbuda", "2020-06-18", 
  26., 0., 3., 0., 265.501, 0., 30.635, 0., "", "", "", "", "", "", "", "", 
  97928., 231.845, 32.1, 6.933, 4.631, 21490.943, "", 191.511, 13.17, "", "", 
  "", 3.8, 77.02}, {"ATG", "North America", "Antigua and Barbuda", 
  "2020-06-19", 26., 0., 3., 0., 265.501, 0., 30.635, 0., "", "", "", "", "", 
  "", "", "", 97928., 231.845, 32.1, 6.933, 4.631, 21490.943, "", 191.511, 
  13.17, "", "", "", 3.8, 77.02}, {"ATG", "North America", 
  "Antigua and Barbuda", "2020-06-20", 26., 0., 3., 0., 265.501, 0., 30.635, 
  0., "", "", "", "", "", "", "", "", 97928., 231.845, 32.1, 6.933, 4.631, 
  21490.943, "", 191.511, 13.17, "", "", "", 3.8, 77.02}, 
 {"ATG", "North America", "Antigua and Barbuda", "2020-06-21", 26., 0., 3., 
  0., 265.501, 0., 30.635, 0., "", "", "", "", "", "", "", "", 97928., 
  231.845, 32.1, 6.933, 4.631, 21490.943, "", 191.511, 13.17, "", "", "", 
  3.8, 77.02}, {"ATG", "North America", "Antigua and Barbuda", "2020-06-22", 
  26., 0., 3., 0., 265.501, 0., 30.635, 0., "", "", "", "", "", "", "", "", 
  97928., 231.845, 32.1, 6.933, 4.631, 21490.943, "", 191.511, 13.17, "", "", 
  "", 3.8, 77.02}, {"ATG", "North America", "Antigua and Barbuda", 
  "2020-06-23", 26., 0., 3., 0., 265.501, 0., 30.635, 0., "", "", "", "", "", 
  "", "", "", 97928., 231.845, 32.1, 6.933, 4.631, 21490.943, "", 191.511, 
  13.17, "", "", "", 3.8, 77.02}, {"ATG", "North America", 
  "Antigua and Barbuda", "2020-06-24", 26., 0., 3., 0., 265.501, 0., 30.635, 
  0., "", "", "", "", "", "", "", "", 97928., 231.845, 32.1, 6.933, 4.631, 
  21490.943, "", 191.511, 13.17, "", "", "", 3.8, 77.02}, 
 {"ATG", "North America", "Antigua and Barbuda", "2020-06-25", 65., 39., 3., 
  0., 663.753, 398.252, 30.635, 0., "", "", "", "", "", "", "", "", 97928., 
  231.845, 32.1, 6.933, 4.631, 21490.943, "", 191.511, 13.17, "", "", "", 
  3.8, 77.02}, {"ATG", "North America", "Antigua and Barbuda", "2020-06-26", 
  65., 0., 3., 0., 663.753, 0., 30.635, 0., "", "", "", "", "", "", "", "", 
  97928., 231.845, 32.1, 6.933, 4.631, 21490.943, "", 191.511, 13.17, "", "", 
  "", 3.8, 77.02}, {"ATG", "North America", "Antigua and Barbuda", 
  "2020-06-27", 65., 0., 3., 0., 663.753, 0., 30.635, 0., "", "", "", "", "", 
  "", "", "", 97928., 231.845, 32.1, 6.933, 4.631, 21490.943, "", 191.511, 
  13.17, "", "", "", 3.8, 77.02}, {"ATG", "North America", 
  "Antigua and Barbuda", "2020-06-28", 65., 0., 3., 0., 663.753, 0., 30.635, 
  0., "", "", "", "", "", "", "", "", 97928., 231.845, 32.1, 6.933, 4.631, 
  21490.943, "", 191.511, 13.17, "", "", "", 3.8, 77.02}, 
 {"ATG", "North America", "Antigua and Barbuda", "2020-06-29", 65., 0., 3., 
  0., 663.753, 0., 30.635, 0., "", "", "", "", "", "", "", "", 97928., 
  231.845, 32.1, 6.933, 4.631, 21490.943, "", 191.511, 13.17, "", "", "", 
  3.8, 77.02}, {"ATG", "North America", "Antigua and Barbuda", "2020-06-30", 
  66., 1., 3., 0., 673.965, 10.212, 30.635, 0., "", "", "", "", "", "", "", 
  "", 97928., 231.845, 32.1, 6.933, 4.631, 21490.943, "", 191.511, 13.17, "", 
  "", "", 3.8, 77.02}, {"ATG", "North America", "Antigua and Barbuda", 
  "2020-07-01", 66., 0., 3., 0., 673.965, 0., 30.635, 0., "", "", "", "", "", 
  "", "", "", 97928., 231.845, 32.1, 6.933, 4.631, 21490.943, "", 191.511, 
  13.17, "", "", "", 3.8, 77.02}, {"ATG", "North America", 
  "Antigua and Barbuda", "2020-07-02", 66., 0., 3., 0., 673.965, 0., 30.635, 
  0., "", "", "", "", "", "", "", "", 97928., 231.845, 32.1, 6.933, 4.631, 
  21490.943, "", 191.511, 13.17, "", "", "", 3.8, 77.02}, 
 {"ATG", "North America", "Antigua and Barbuda", "2020-07-03", 68., 2., 3., 
  0., 694.388, 20.423, 30.635, 0., "", "", "", "", "", "", "", "", 97928., 
  231.845, 32.1, 6.933, 4.631, 21490.943, "", 191.511, 13.17, "", "", "", 
  3.8, 77.02}, {"ATG", "North America", "Antigua and Barbuda", "2020-07-04", 
  68., 0., 3., 0., 694.388, 0., 30.635, 0., "", "", "", "", "", "", "", "", 
  97928., 231.845, 32.1, 6.933, 4.631, 21490.943, "", 191.511, 13.17, "", "", 
  "", 3.8, 77.02}, {"ATG", "North America", "Antigua and Barbuda", 
  "2020-07-05", 68., 0., 3., 0., 694.388, 0., 30.635, 0., "", "", "", "", "", 
  "", "", "", 97928., 231.845, 32.1, 6.933, 4.631, 21490.943, "", 191.511, 
  13.17, "", "", "", 3.8, 77.02}, {"ATG", "North America", 
  "Antigua and Barbuda", "2020-07-06", 68., 0., 3., 0., 694.388, 0., 30.635, 
  0., "", "", "", "", "", "", "", "", 97928., 231.845, 32.1, 6.933, 4.631, 
  21490.943, "", 191.511, 13.17, "", "", "", 3.8, 77.02}, 
 {"ATG", "North America", "Antigua and Barbuda", "2020-07-07", 70., 2., 3., 
  0., 714.811, 20.423, 30.635, 0., "", "", "", "", "", "", "", "", 97928., 
  231.845, 32.1, 6.933, 4.631, 21490.943, "", 191.511, 13.17, "", "", "", 
  3.8, 77.02}, {"ATG", "North America", "Antigua and Barbuda", "2020-07-08", 
  70., 0., 3., 0., 714.811, 0., 30.635, 0., "", "", "", "", "", "", "", "", 
  97928., 231.845, 32.1, 6.933, 4.631, 21490.943, "", 191.511, 13.17, "", "", 
  "", 3.8, 77.02}, {"ARG", "South America", "Argentina", "2020-03-04", 1., 
  1., 0., 0., 0.022, 0.022, 0., 0., "", "", "", "", "", "", "", 11.11, 
  4.5195777*^7, 16.177, 31.9, 11.198, 7.441, 18933.907, 0.6, 191.032, 5.5, 
  16.2, 27.7, "", 5., 76.67}, {"ARG", "South America", "Argentina", 
  "2020-03-06", 2., 1., 0., 0., 0.044, 0.022, 0., 0., "", "", "", "", "", "", 
  "", 11.11, 4.5195777*^7, 16.177, 31.9, 11.198, 7.441, 18933.907, 0.6, 
  191.032, 5.5, 16.2, 27.7, "", 5., 76.67}, {"ARG", "South America", 
  "Argentina", "2020-03-07", 8., 6., 0., 0., 0.177, 0.133, 0., 0., "", "", 
  "", "", "", "", "", 11.11, 4.5195777*^7, 16.177, 31.9, 11.198, 7.441, 
  18933.907, 0.6, 191.032, 5.5, 16.2, 27.7, "", 5., 76.67}, 
 {"ARG", "South America", "Argentina", "2020-03-08", 9., 1., 1., 1., 0.199, 
  0.022, 0.022, 0.022, "", "", "", "", "", "", "", 11.11, 4.5195777*^7, 
  16.177, 31.9, 11.198, 7.441, 18933.907, 0.6, 191.032, 5.5, 16.2, 27.7, "", 
  5., 76.67}, {"ARG", "South America", "Argentina", "2020-03-09", 12., 3., 
  1., 0., 0.266, 0.066, 0.022, 0., "", "", "", "", "", "", "", 11.11, 
  4.5195777*^7, 16.177, 31.9, 11.198, 7.441, 18933.907, 0.6, 191.032, 5.5, 
  16.2, 27.7, "", 5., 76.67}, {"ARG", "South America", "Argentina", 
  "2020-03-11", 19., 7., 1., 0., 0.42, 0.155, 0.022, 0., "", "", "", "", "", 
  "", "", 25., 4.5195777*^7, 16.177, 31.9, 11.198, 7.441, 18933.907, 0.6, 
  191.032, 5.5, 16.2, 27.7, "", 5., 76.67}, {"ARG", "South America", 
  "Argentina", "2020-03-13", 31., 12., 1., 0., 0.686, 0.266, 0.022, 0., "", 
  "", "", "", "", "", "", 25., 4.5195777*^7, 16.177, 31.9, 11.198, 7.441, 
  18933.907, 0.6, 191.032, 5.5, 16.2, 27.7, "", 5., 76.67}, 
 {"ARG", "South America", "Argentina", "2020-03-14", 34., 3., 2., 1., 0.752, 
  0.066, 0.044, 0.022, "", "", "", "", "", "", "", 25., 4.5195777*^7, 16.177, 
  31.9, 11.198, 7.441, 18933.907, 0.6, 191.032, 5.5, 16.2, 27.7, "", 5., 
  76.67}, {"ARG", "South America", "Argentina", "2020-03-15", 45., 11., 2., 
  0., 0.996, 0.243, 0.044, 0., "", "", "", "", "", "", "", 25., 4.5195777*^7, 
  16.177, 31.9, 11.198, 7.441, 18933.907, 0.6, 191.032, 5.5, 16.2, 27.7, "", 
  5., 76.67}, {"ARG", "South America", "Argentina", "2020-03-16", 56., 11., 
  2., 0., 1.239, 0.243, 0.044, 0., "", "", "", "", "", "", "", 41.67, 
  4.5195777*^7, 16.177, 31.9, 11.198, 7.441, 18933.907, 0.6, 191.032, 5.5, 
  16.2, 27.7, "", 5., 76.67}, {"ARG", "South America", "Argentina", 
  "2020-03-17", 65., 9., 2., 0., 1.438, 0.199, 0.044, 0., "", "", "", "", "", 
  "", "", 41.67, 4.5195777*^7, 16.177, 31.9, 11.198, 7.441, 18933.907, 0.6, 
  191.032, 5.5, 16.2, 27.7, "", 5., 76.67}, {"ARG", "South America", 
  "Argentina", "2020-03-18", 79., 14., 2., 0., 1.748, 0.31, 0.044, 0., "", 
  "", "", "", "", "", "", 41.67, 4.5195777*^7, 16.177, 31.9, 11.198, 7.441, 
  18933.907, 0.6, 191.032, 5.5, 16.2, 27.7, "", 5., 76.67}, 
 {"ARG", "South America", "Argentina", "2020-03-19", 97., 18., 2., 0., 2.146, 
  0.398, 0.044, 0., "", "", "", "", "", "", "", 75., 4.5195777*^7, 16.177, 
  31.9, 11.198, 7.441, 18933.907, 0.6, 191.032, 5.5, 16.2, 27.7, "", 5., 
  76.67}, {"ARG", "South America", "Argentina", "2020-03-20", 128., 31., 3., 
  1., 2.832, 0.686, 0.066, 0.022, "", "", "", "", "", "", "", 88.89, 
  4.5195777*^7, 16.177, 31.9, 11.198, 7.441, 18933.907, 0.6, 191.032, 5.5, 
  16.2, 27.7, "", 5., 76.67}, {"ARG", "South America", "Argentina", 
  "2020-03-21", 158., 30., 3., 0., 3.496, 0.664, 0.066, 0., "", "", "", "", 
  "", "", "", 88.89, 4.5195777*^7, 16.177, 31.9, 11.198, 7.441, 18933.907, 
  0.6, 191.032, 5.5, 16.2, 27.7, "", 5., 76.67}, 
 {"ARG", "South America", "Argentina", "2020-03-22", 225., 67., 4., 1., 
  4.978, 1.482, 0.089, 0.022, "", "", "", "", "", "", "", 88.89, 
  4.5195777*^7, 16.177, 31.9, 11.198, 7.441, 18933.907, 0.6, 191.032, 5.5, 
  16.2, 27.7, "", 5., 76.67}, {"ARG", "South America", "Argentina", 
  "2020-03-23", 266., 41., 4., 0., 5.886, 0.907, 0.089, 0., "", "", "", "", 
  "", "", "", 100., 4.5195777*^7, 16.177, 31.9, 11.198, 7.441, 18933.907, 
  0.6, 191.032, 5.5, 16.2, 27.7, "", 5., 76.67}, 
 {"ARG", "South America", "Argentina", "2020-03-24", 301., 35., 4., 0., 6.66, 
  0.774, 0.089, 0., "", "", "", "", "", "", "", 100., 4.5195777*^7, 16.177, 
  31.9, 11.198, 7.441, 18933.907, 0.6, 191.032, 5.5, 16.2, 27.7, "", 5., 
  76.67}, {"ARG", "South America", "Argentina", "2020-03-25", 387., 86., 6., 
  2., 8.563, 1.903, 0.133, 0.044, "", "", "", "", "", "", "", 100., 
  4.5195777*^7, 16.177, 31.9, 11.198, 7.441, 18933.907, 0.6, 191.032, 5.5, 
  16.2, 27.7, "", 5., 76.67}, {"ARG", "South America", "Argentina", 
  "2020-03-26", 502., 115., 8., 2., 11.107, 2.544, 0.177, 0.044, "", "", "", 
  "", "", "", "", 100., 4.5195777*^7, 16.177, 31.9, 11.198, 7.441, 18933.907, 
  0.6, 191.032, 5.5, 16.2, 27.7, "", 5., 76.67}, 
 {"ARG", "South America", "Argentina", "2020-03-27", 589., 87., 12., 4., 
  13.032, 1.925, 0.266, 0.089, "", "", "", "", "", "", "", 100., 
  4.5195777*^7, 16.177, 31.9, 11.198, 7.441, 18933.907, 0.6, 191.032, 5.5, 
  16.2, 27.7, "", 5., 76.67}, {"ARG", "South America", "Argentina", 
  "2020-03-28", 690., 101., 17., 5., 15.267, 2.235, 0.376, 0.111, "", "", "", 
  "", "", "", "", 100., 4.5195777*^7, 16.177, 31.9, 11.198, 7.441, 18933.907, 
  0.6, 191.032, 5.5, 16.2, 27.7, "", 5., 76.67}, 
 {"ARG", "South America", "Argentina", "2020-03-29", 745., 55., 19., 2., 
  16.484, 1.217, 0.42, 0.044, "", "", "", "", "", "", "", 100., 4.5195777*^7, 
  16.177, 31.9, 11.198, 7.441, 18933.907, 0.6, 191.032, 5.5, 16.2, 27.7, "", 
  5., 76.67}, {"ARG", "South America", "Argentina", "2020-03-30", 820., 75., 
  20., 1., 18.143, 1.659, 0.443, 0.022, "", "", "", "", "", "", "", 100., 
  4.5195777*^7, 16.177, 31.9, 11.198, 7.441, 18933.907, 0.6, 191.032, 5.5, 
  16.2, 27.7, "", 5., 76.67}, {"ARG", "South America", "Argentina", 
  "2020-03-31", 966., 146., 24., 4., 21.374, 3.23, 0.531, 0.089, "", "", "", 
  "", "", "", "", 100., 4.5195777*^7, 16.177, 31.9, 11.198, 7.441, 18933.907, 
  0.6, 191.032, 5.5, 16.2, 27.7, "", 5., 76.67}, 
 {"ARG", "South America", "Argentina", "2020-04-01", 966., 0., 24., 0., 
  21.374, 0., 0.531, 0., "", "", "", "", "", "", "", 100., 4.5195777*^7, 
  16.177, 31.9, 11.198, 7.441, 18933.907, 0.6, 191.032, 5.5, 16.2, 27.7, "", 
  5., 76.67}, {"ARG", "South America", "Argentina", "2020-04-02", 1133., 
  167., 31., 7., 25.069, 3.695, 0.686, 0.155, "", "", "", "", "", "", "", 
  100., 4.5195777*^7, 16.177, 31.9, 11.198, 7.441, 18933.907, 0.6, 191.032, 
  5.5, 16.2, 27.7, "", 5., 76.67}, {"ARG", "South America", "Argentina", 
  "2020-04-03", 1133., 0., 34., 3., 25.069, 0., 0.752, 0.066, "", "", "", "", 
  "", "", "", 100., 4.5195777*^7, 16.177, 31.9, 11.198, 7.441, 18933.907, 
  0.6, 191.032, 5.5, 16.2, 27.7, "", 5., 76.67}, 
 {"ARG", "South America", "Argentina", "2020-04-04", 1265., 132., 37., 3., 
  27.989, 2.921, 0.819, 0.066, "", "", "", "", "", "", "", 100., 
  4.5195777*^7, 16.177, 31.9, 11.198, 7.441, 18933.907, 0.6, 191.032, 5.5, 
  16.2, 27.7, "", 5., 76.67}, {"ARG", "South America", "Argentina", 
  "2020-04-05", 1451., 186., 43., 6., 32.105, 4.115, 0.951, 0.133, "", "", 
  "", "", "", "", "", 100., 4.5195777*^7, 16.177, 31.9, 11.198, 7.441, 
  18933.907, 0.6, 191.032, 5.5, 16.2, 27.7, "", 5., 76.67}, 
 {"ARG", "South America", "Argentina", "2020-04-06", 1554., 103., 46., 3., 
  34.384, 2.279, 1.018, 0.066, "", "", "", "", "", "", "", 100., 
  4.5195777*^7, 16.177, 31.9, 11.198, 7.441, 18933.907, 0.6, 191.032, 5.5, 
  16.2, 27.7, "", 5., 76.67}, {"ARG", "South America", "Argentina", 
  "2020-04-07", 1628., 74., 53., 7., 36.021, 1.637, 1.173, 0.155, "", "", "", 
  "", "", "", "", 100., 4.5195777*^7, 16.177, 31.9, 11.198, 7.441, 18933.907, 
  0.6, 191.032, 5.5, 16.2, 27.7, "", 5., 76.67}, 
 {"ARG", "South America", "Argentina", "2020-04-08", 1715., 87., 60., 7., 
  37.946, 1.925, 1.328, 0.155, 13330., "", 0.295, "", "", "", 
  "tests performed", 100., 4.5195777*^7, 16.177, 31.9, 11.198, 7.441, 
  18933.907, 0.6, 191.032, 5.5, 16.2, 27.7, "", 5., 76.67}, 
 {"ARG", "South America", "Argentina", "2020-04-09", 1795., 80., 65., 5., 
  39.716, 1.77, 1.438, 0.111, 14850., 1520., 0.329, 0.034, "", "", 
  "tests performed", 100., 4.5195777*^7, 16.177, 31.9, 11.198, 7.441, 
  18933.907, 0.6, 191.032, 5.5, 16.2, 27.7, "", 5., 76.67}, 
 {"ARG", "South America", "Argentina", "2020-04-10", 1894., 99., 79., 14., 
  41.907, 2.19, 1.748, 0.31, 16379., 1529., 0.362, 0.034, "", "", 
  "tests performed", 100., 4.5195777*^7, 16.177, 31.9, 11.198, 7.441, 
  18933.907, 0.6, 191.032, 5.5, 16.2, 27.7, "", 5., 76.67}, 
 {"ARG", "South America", "Argentina", "2020-04-11", 1975., 81., 82., 3., 
  43.699, 1.792, 1.814, 0.066, 18027., 1648., 0.399, 0.036, "", "", 
  "tests performed", 100., 4.5195777*^7, 16.177, 31.9, 11.198, 7.441, 
  18933.907, 0.6, 191.032, 5.5, 16.2, 27.7, "", 5., 76.67}, 
 {"ARG", "South America", "Argentina", "2020-04-12", 2137., 162., 89., 7., 
  47.283, 3.584, 1.969, 0.155, "", "", "", "", "", "", "tests performed", 
  100., 4.5195777*^7, 16.177, 31.9, 11.198, 7.441, 18933.907, 0.6, 191.032, 
  5.5, 16.2, 27.7, "", 5., 76.67}, {"ARG", "South America", "Argentina", 
  "2020-04-13", 2203., 66., 95., 6., 48.743, 1.46, 2.102, 0.133, 19758., "", 
  0.437, "", "", "", "tests performed", 100., 4.5195777*^7, 16.177, 31.9, 
  11.198, 7.441, 18933.907, 0.6, 191.032, 5.5, 16.2, 27.7, "", 5., 76.67}, 
 {"ARG", "South America", "Argentina", "2020-04-14", 2272., 69., 98., 3., 
  50.27, 1.527, 2.168, 0.066, 22805., 3047., 0.505, 0.067, "", "", 
  "tests performed", 100., 4.5195777*^7, 16.177, 31.9, 11.198, 7.441, 
  18933.907, 0.6, 191.032, 5.5, 16.2, 27.7, "", 5., 76.67}, 
 {"ARG", "South America", "Argentina", "2020-04-15", 2432., 160., 105., 7., 
  53.81, 3.54, 2.323, 0.155, 24374., 1569., 0.539, 0.035, 1578., 0.035, 
  "tests performed", 100., 4.5195777*^7, 16.177, 31.9, 11.198, 7.441, 
  18933.907, 0.6, 191.032, 5.5, 16.2, 27.7, "", 5., 76.67}, 
 {"ARG", "South America", "Argentina", "2020-04-16", 2432., 0., 109., 4., 
  53.81, 0., 2.412, 0.089, 26457., 2083., 0.585, 0.046, 1658., 0.037, 
  "tests performed", 100., 4.5195777*^7, 16.177, 31.9, 11.198, 7.441, 
  18933.907, 0.6, 191.032, 5.5, 16.2, 27.7, "", 5., 76.67}, 
 {"ARG", "South America", "Argentina", "2020-04-17", 2560., 128., 115., 6., 
  56.642, 2.832, 2.544, 0.133, 28650., 2193., 0.634, 0.049, 1753., 0.039, 
  "tests performed", 100., 4.5195777*^7, 16.177, 31.9, 11.198, 7.441, 
  18933.907, 0.6, 191.032, 5.5, 16.2, 27.7, "", 5., 76.67}, 
 {"ARG", "South America", "Argentina", "2020-04-18", 2658., 98., 122., 7., 
  58.811, 2.168, 2.699, 0.155, 30942., 2292., 0.685, 0.051, 1845., 0.041, 
  "tests performed", 100., 4.5195777*^7, 16.177, 31.9, 11.198, 7.441, 
  18933.907, 0.6, 191.032, 5.5, 16.2, 27.7, "", 5., 76.67}, 
 {"ARG", "South America", "Argentina", "2020-04-19", 2828., 170., 132., 10., 
  62.572, 3.761, 2.921, 0.221, 32712., 1770., 0.724, 0.039, 1974., 0.044, 
  "tests performed", 100., 4.5195777*^7, 16.177, 31.9, 11.198, 7.441, 
  18933.907, 0.6, 191.032, 5.5, 16.2, 27.7, "", 5., 76.67}, 
 {"ARG", "South America", "Argentina", "2020-04-20", 2930., 102., 134., 2., 
  64.829, 2.257, 2.965, 0.044, 34568., 1856., 0.765, 0.041, 2116., 0.047, 
  "tests performed", 100., 4.5195777*^7, 16.177, 31.9, 11.198, 7.441, 
  18933.907, 0.6, 191.032, 5.5, 16.2, 27.7, "", 5., 76.67}, 
 {"ARG", "South America", "Argentina", "2020-04-21", 3020., 90., 142., 8., 
  66.82, 1.991, 3.142, 0.177, 36611., 2043., 0.81, 0.045, 1972., 0.044, 
  "tests performed", 100., 4.5195777*^7, 16.177, 31.9, 11.198, 7.441, 
  18933.907, 0.6, 191.032, 5.5, 16.2, 27.7, "", 5., 76.67}, 
 {"ARG", "South America", "Argentina", "2020-04-22", 3132., 112., 151., 9., 
  69.299, 2.478, 3.341, 0.199, 39228., 2617., 0.868, 0.058, 2122., 0.047, 
  "tests performed", 100., 4.5195777*^7, 16.177, 31.9, 11.198, 7.441, 
  18933.907, 0.6, 191.032, 5.5, 16.2, 27.7, "", 5., 76.67}, 
 {"ARG", "South America", "Argentina", "2020-04-23", 3276., 144., 159., 8., 
  72.485, 3.186, 3.518, 0.177, 41786., 2558., 0.925, 0.057, 2190., 0.048, 
  "tests performed", 100., 4.5195777*^7, 16.177, 31.9, 11.198, 7.441, 
  18933.907, 0.6, 191.032, 5.5, 16.2, 27.7, "", 5., 76.67}, 
 {"ARG", "South America", "Argentina", "2020-04-24", 3423., 147., 165., 6., 
  75.737, 3.253, 3.651, 0.133, 44654., 2868., 0.988, 0.063, 2286., 0.051, 
  "tests performed", 100., 4.5195777*^7, 16.177, 31.9, 11.198, 7.441, 
  18933.907, 0.6, 191.032, 5.5, 16.2, 27.7, "", 5., 76.67}, 
 {"ARG", "South America", "Argentina", "2020-04-25", 3423., 0., 167., 2., 
  75.737, 0., 3.695, 0.044, 47406., 2752., 1.049, 0.061, 2352., 0.052, 
  "tests performed", 100., 4.5195777*^7, 16.177, 31.9, 11.198, 7.441, 
  18933.907, 0.6, 191.032, 5.5, 16.2, 27.7, "", 5., 76.67}, 
 {"ARG", "South America", "Argentina", "2020-04-26", 3767., 344., 185., 18., 
  83.348, 7.611, 4.093, 0.398, 49905., 2499., 1.104, 0.055, 2456., 0.054, 
  "tests performed", 98.15, 4.5195777*^7, 16.177, 31.9, 11.198, 7.441, 
  18933.907, 0.6, 191.032, 5.5, 16.2, 27.7, "", 5., 76.67}, 
 {"ARG", "South America", "Argentina", "2020-04-27", 3767., 0., 186., 1., 
  83.348, 0., 4.115, 0.022, 51900., 1995., 1.148, 0.044, 2476., 0.055, 
  "tests performed", 88.89, 4.5195777*^7, 16.177, 31.9, 11.198, 7.441, 
  18933.907, 0.6, 191.032, 5.5, 16.2, 27.7, "", 5., 76.67}, 
 {"ARG", "South America", "Argentina", "2020-04-28", 3990., 223., 197., 11., 
  88.283, 4.934, 4.359, 0.243, 53600., 1700., 1.186, 0.038, 2427., 0.054, 
  "tests performed", 88.89, 4.5195777*^7, 16.177, 31.9, 11.198, 7.441, 
  18933.907, 0.6, 191.032, 5.5, 16.2, 27.7, "", 5., 76.67}, 
 {"ARG", "South America", "Argentina", "2020-04-29", 4114., 124., 207., 10., 
  91.026, 2.744, 4.58, 0.221, 56058., 2458., 1.24, 0.054, 2404., 0.053, 
  "tests performed", 88.89, 4.5195777*^7, 16.177, 31.9, 11.198, 7.441, 
  18933.907, 0.6, 191.032, 5.5, 16.2, 27.7, "", 5., 76.67}, 
 {"ARG", "South America", "Argentina", "2020-04-30", 4272., 158., 214., 7., 
  94.522, 3.496, 4.735, 0.155, 58685., 2627., 1.298, 0.058, 2414., 0.053, 
  "tests performed", 88.89, 4.5195777*^7, 16.177, 31.9, 11.198, 7.441, 
  18933.907, 0.6, 191.032, 5.5, 16.2, 27.7, "", 5., 76.67}, 
 {"ARG", "South America", "Argentina", "2020-05-01", 4415., 143., 218., 4., 
  97.686, 3.164, 4.823, 0.089, 61530., 2845., 1.361, 0.063, 2411., 0.053, 
  "tests performed", 88.89, 4.5195777*^7, 16.177, 31.9, 11.198, 7.441, 
  18933.907, 0.6, 191.032, 5.5, 16.2, 27.7, "", 5., 76.67}, 
 {"ARG", "South America", "Argentina", "2020-05-02", 4519., 104., 225., 7., 
  99.987, 2.301, 4.978, 0.155, 63866., 2336., 1.413, 0.052, 2351., 0.052, 
  "tests performed", 88.89, 4.5195777*^7, 16.177, 31.9, 11.198, 7.441, 
  18933.907, 0.6, 191.032, 5.5, 16.2, 27.7, "", 5., 76.67}, 
 {"ARG", "South America", "Argentina", "2020-05-03", 4668., 149., 237., 12., 
  103.284, 3.297, 5.244, 0.266, 65813., 1947., 1.456, 0.043, 2273., 0.05, 
  "tests performed", 88.89, 4.5195777*^7, 16.177, 31.9, 11.198, 7.441, 
  18933.907, 0.6, 191.032, 5.5, 16.2, 27.7, "", 5., 76.67}, 
 {"ARG", "South America", "Argentina", "2020-05-04", 4770., 102., 246., 9., 
  105.541, 2.257, 5.443, 0.199, 67920., 2107., 1.503, 0.047, 2289., 0.051, 
  "tests performed", 88.89, 4.5195777*^7, 16.177, 31.9, 11.198, 7.441, 
  18933.907, 0.6, 191.032, 5.5, 16.2, 27.7, "", 5., 76.67}, 
 {"ARG", "South America", "Argentina", "2020-05-05", 4874., 104., 260., 14., 
  107.842, 2.301, 5.753, 0.31, 69718., 1798., 1.543, 0.04, 2303., 0.051, 
  "tests performed", 88.89, 4.5195777*^7, 16.177, 31.9, 11.198, 7.441, 
  18933.907, 0.6, 191.032, 5.5, 16.2, 27.7, "", 5., 76.67}, 
 {"ARG", "South America", "Argentina", "2020-05-06", 5007., 133., 264., 4., 
  110.785, 2.943, 5.841, 0.089, 72315., 2597., 1.6, 0.057, 2322., 0.051, 
  "tests performed", 88.89, 4.5195777*^7, 16.177, 31.9, 11.198, 7.441, 
  18933.907, 0.6, 191.032, 5.5, 16.2, 27.7, "", 5., 76.67}, 
 {"ARG", "South America", "Argentina", "2020-05-07", 5195., 188., 273., 9., 
  114.944, 4.16, 6.04, 0.199, 75198., 2883., 1.664, 0.064, 2359., 0.052, 
  "tests performed", 88.89, 4.5195777*^7, 16.177, 31.9, 11.198, 7.441, 
  18933.907, 0.6, 191.032, 5.5, 16.2, 27.7, "", 5., 76.67}, 
 {"ARG", "South America", "Argentina", "2020-05-08", 5358., 163., 282., 9., 
  118.551, 3.607, 6.24, 0.199, 77901., 2703., 1.724, 0.06, 2339., 0.052, 
  "tests performed", 88.89, 4.5195777*^7, 16.177, 31.9, 11.198, 7.441, 
  18933.907, 0.6, 191.032, 5.5, 16.2, 27.7, "", 5., 76.67}, 
 {"ARG", "South America", "Argentina", "2020-05-09", 5598., 240., 293., 11., 
  123.861, 5.31, 6.483, 0.243, 80729., 2828., 1.786, 0.063, 2409., 0.053, 
  "tests performed", 88.89, 4.5195777*^7, 16.177, 31.9, 11.198, 7.441, 
  18933.907, 0.6, 191.032, 5.5, 16.2, 27.7, "", 5., 76.67}, 
 {"ARG", "South America", "Argentina", "2020-05-10", 5763., 165., 300., 7., 
  127.512, 3.651, 6.638, 0.155, 83018., 2289., 1.837, 0.051, 2458., 0.054, 
  "tests performed", 88.89, 4.5195777*^7, 16.177, 31.9, 11.198, 7.441, 
  18933.907, 0.6, 191.032, 5.5, 16.2, 27.7, "", 5., 76.67}, 
 {"ARG", "South America", "Argentina", "2020-05-11", 5776., 13., 300., 0., 
  127.8, 0.288, 6.638, 0., 85158., 2140., 1.884, 0.047, 2463., 0.054, 
  "tests performed", 94.44, 4.5195777*^7, 16.177, 31.9, 11.198, 7.441, 
  18933.907, 0.6, 191.032, 5.5, 16.2, 27.7, "", 5., 76.67}, 
 {"ARG", "South America", "Argentina", "2020-05-12", 6021., 245., 305., 5., 
  133.22, 5.421, 6.748, 0.111, 87547., 2389., 1.937, 0.053, 2547., 0.056, 
  "tests performed", 90.74, 4.5195777*^7, 16.177, 31.9, 11.198, 7.441, 
  18933.907, 0.6, 191.032, 5.5, 16.2, 27.7, "", 5., 76.67}, 
 {"ARG", "South America", "Argentina", "2020-05-13", 6550., 529., 319., 14., 
  144.925, 11.705, 7.058, 0.31, 90474., 2927., 2.002, 0.065, 2594., 0.057, 
  "tests performed", 90.74, 4.5195777*^7, 16.177, 31.9, 11.198, 7.441, 
  18933.907, 0.6, 191.032, 5.5, 16.2, 27.7, "", 5., 76.67}, 
 {"ARG", "South America", "Argentina", "2020-05-14", 6866., 316., 329., 10., 
  151.917, 6.992, 7.279, 0.221, 93673., 3199., 2.073, 0.071, 2639., 0.058, 
  "tests performed", 90.74, 4.5195777*^7, 16.177, 31.9, 11.198, 7.441, 
  18933.907, 0.6, 191.032, 5.5, 16.2, 27.7, "", 5., 76.67}, 
 {"ARG", "South America", "Argentina", "2020-05-15", 7121., 255., 353., 24., 
  157.559, 5.642, 7.81, 0.531, 96893., 3220., 2.144, 0.071, 2713., 0.06, 
  "tests performed", 90.74, 4.5195777*^7, 16.177, 31.9, 11.198, 7.441, 
  18933.907, 0.6, 191.032, 5.5, 16.2, 27.7, "", 5., 76.67}, 
 {"ARG", "South America", "Argentina", "2020-05-16", 7466., 345., 356., 3., 
  165.192, 7.633, 7.877, 0.066, 100362., 3469., 2.221, 0.077, 2805., 0.062, 
  "tests performed", 90.74, 4.5195777*^7, 16.177, 31.9, 11.198, 7.441, 
  18933.907, 0.6, 191.032, 5.5, 16.2, 27.7, "", 5., 76.67}, 
 {"ARG", "South America", "Argentina", "2020-05-17", 7792., 326., 363., 7., 
  172.405, 7.213, 8.032, 0.155, 103220., 2858., 2.284, 0.063, 2886., 0.064, 
  "tests performed", 90.74, 4.5195777*^7, 16.177, 31.9, 11.198, 7.441, 
  18933.907, 0.6, 191.032, 5.5, 16.2, 27.7, "", 5., 76.67}, 
 {"ARG", "South America", "Argentina", "2020-05-18", 7792., 0., 366., 3., 
  172.405, 0., 8.098, 0.066, 105829., 2609., 2.342, 0.058, 2953., 0.065, 
  "tests performed", 90.74, 4.5195777*^7, 16.177, 31.9, 11.198, 7.441, 
  18933.907, 0.6, 191.032, 5.5, 16.2, 27.7, "", 5., 76.67}, 
 {"ARG", "South America", "Argentina", "2020-05-19", 8358., 566., 382., 16., 
  184.929, 12.523, 8.452, 0.354, "", "", "", "", 3079., 0.068, 
  "tests performed", 90.74, 4.5195777*^7, 16.177, 31.9, 11.198, 7.441, 
  18933.907, 0.6, 191.032, 5.5, 16.2, 27.7, "", 5., 76.67}, 
 {"ARG", "South America", "Argentina", "2020-05-20", 8796., 438., 393., 11., 
  194.62, 9.691, 8.696, 0.243, 112370., "", 2.486, "", 3128., 0.069, 
  "tests performed", 90.74, 4.5195777*^7, 16.177, 31.9, 11.198, 7.441, 
  18933.907, 0.6, 191.032, 5.5, 16.2, 27.7, "", 5., 76.67}, 
 {"ARG", "South America", "Argentina", "2020-05-21", 9270., 474., 403., 10., 
  205.108, 10.488, 8.917, 0.221, "", "", "", "", 3307., 0.073, 
  "tests performed", 90.74, 4.5195777*^7, 16.177, 31.9, 11.198, 7.441, 
  18933.907, 0.6, 191.032, 5.5, 16.2, 27.7, "", 5., 76.67}, 
 {"ARG", "South America", "Argentina", "2020-05-22", 9918., 648., 416., 13., 
  219.445, 14.338, 9.204, 0.288, 121278., "", 2.683, "", 3484., 0.077, 
  "tests performed", 90.74, 4.5195777*^7, 16.177, 31.9, 11.198, 7.441, 
  18933.907, 0.6, 191.032, 5.5, 16.2, 27.7, "", 5., 76.67}, 
 {"ARG", "South America", "Argentina", "2020-05-23", 10636., 718., 433., 17., 
  235.332, 15.886, 9.581, 0.376, 125893., 4615., 2.786, 0.102, 3647., 0.081, 
  "tests performed", 90.74, 4.5195777*^7, 16.177, 31.9, 11.198, 7.441, 
  18933.907, 0.6, 191.032, 5.5, 16.2, 27.7, "", 5., 76.67}, 
 {"ARG", "South America", "Argentina", "2020-05-24", 11340., 704., 445., 12., 
  250.908, 15.577, 9.846, 0.266, 129418., 3525., 2.863, 0.078, 3743., 0.083, 
  "tests performed", 90.74, 4.5195777*^7, 16.177, 31.9, 11.198, 7.441, 
  18933.907, 0.6, 191.032, 5.5, 16.2, 27.7, "", 5., 76.67}, 
 {"ARG", "South America", "Argentina", "2020-05-25", 12063., 723., 452., 7., 
  266.905, 15.997, 10.001, 0.155, "", "", "", "", 3887., 0.086, 
  "tests performed", 90.74, 4.5195777*^7, 16.177, 31.9, 11.198, 7.441, 
  18933.907, 0.6, 191.032, 5.5, 16.2, 27.7, "", 5., 76.67}, 
 {"ARG", "South America", "Argentina", "2020-05-26", 12615., 552., 467., 15., 
  279.119, 12.214, 10.333, 0.332, 136662., "", 3.024, "", 3938., 0.087, 
  "tests performed", 90.74, 4.5195777*^7, 16.177, 31.9, 11.198, 7.441, 
  18933.907, 0.6, 191.032, 5.5, 16.2, 27.7, "", 5., 76.67}, 
 {"ARG", "South America", "Argentina", "2020-05-27", 13215., 600., 484., 17., 
  292.395, 13.276, 10.709, 0.376, 140218., 3556., 3.102, 0.079, 3978., 0.088, 
  "tests performed", 90.74, 4.5195777*^7, 16.177, 31.9, 11.198, 7.441, 
  18933.907, 0.6, 191.032, 5.5, 16.2, 27.7, "", 5., 76.67}, 
 {"ARG", "South America", "Argentina", "2020-05-28", 13920., 705., 500., 16., 
  307.993, 15.599, 11.063, 0.354, 145081., 4863., 3.21, 0.108, 4037., 0.089, 
  "tests performed", 90.74, 4.5195777*^7, 16.177, 31.9, 11.198, 7.441, 
  18933.907, 0.6, 191.032, 5.5, 16.2, 27.7, "", 5., 76.67}, 
 {"ARG", "South America", "Argentina", "2020-05-29", 14689., 769., 508., 8., 
  325.008, 17.015, 11.24, 0.177, 150486., 5405., 3.33, 0.12, 4173., 0.092, 
  "tests performed", 90.74, 4.5195777*^7, 16.177, 31.9, 11.198, 7.441, 
  18933.907, 0.6, 191.032, 5.5, 16.2, 27.7, "", 5., 76.67}, 
 {"ARG", "South America", "Argentina", "2020-05-30", 15406., 717., 520., 12., 
  340.873, 15.864, 11.505, 0.266, "", "", "", "", 4198., 0.093, 
  "tests performed", 90.74, 4.5195777*^7, 16.177, 31.9, 11.198, 7.441, 
  18933.907, 0.6, 191.032, 5.5, 16.2, 27.7, "", 5., 76.67}, 
 {"ARG", "South America", "Argentina", "2020-05-31", 16201., 795., 528., 8., 
  358.463, 17.59, 11.683, 0.177, 160070., "", 3.542, "", 4379., 0.097, 
  "tests performed", 90.74, 4.5195777*^7, 16.177, 31.9, 11.198, 7.441, 
  18933.907, 0.6, 191.032, 5.5, 16.2, 27.7, "", 5., 76.67}, 
 {"ARG", "South America", "Argentina", "2020-06-01", 16838., 637., 539., 11., 
  372.557, 14.094, 11.926, 0.243, 164084., 4014., 3.631, 0.089, 4435., 0.098, 
  "tests performed", 90.74, 4.5195777*^7, 16.177, 31.9, 11.198, 7.441, 
  18933.907, 0.6, 191.032, 5.5, 16.2, 27.7, "", 5., 76.67}, 
 {"ARG", "South America", "Argentina", "2020-06-02", 17402., 564., 556., 17., 
  385.036, 12.479, 12.302, 0.376, "", "", "", "", 4550., 0.101, 
  "tests performed", 90.74, 4.5195777*^7, 16.177, 31.9, 11.198, 7.441, 
  18933.907, 0.6, 191.032, 5.5, 16.2, 27.7, "", 5., 76.67}, 
 {"ARG", "South America", "Argentina", "2020-06-03", 18306., 904., 569., 13., 
  405.038, 20.002, 12.59, 0.288, 172947., "", 3.827, "", 4676., 0.103, 
  "tests performed", 90.74, 4.5195777*^7, 16.177, 31.9, 11.198, 7.441, 
  18933.907, 0.6, 191.032, 5.5, 16.2, 27.7, "", 5., 76.67}, 
 {"ARG", "South America", "Argentina", "2020-06-04", 19255., 949., 583., 14., 
  426.035, 20.998, 12.899, 0.31, 178448., 5501., 3.948, 0.122, 4767., 0.105, 
  "tests performed", 90.74, 4.5195777*^7, 16.177, 31.9, 11.198, 7.441, 
  18933.907, 0.6, 191.032, 5.5, 16.2, 27.7, "", 5., 76.67}, 
 {"ARG", "South America", "Argentina", "2020-06-05", 19255., 0., 588., 5., 
  426.035, 0., 13.01, 0.111, 183862., 5414., 4.068, 0.12, 4768., 0.105, 
  "tests performed", 88.89, 4.5195777*^7, 16.177, 31.9, 11.198, 7.441, 
  18933.907, 0.6, 191.032, 5.5, 16.2, 27.7, "", 5., 76.67}, 
 {"ARG", "South America", "Argentina", "2020-06-06", 21024., 1769., 632., 
  44., 465.176, 39.141, 13.984, 0.974, 189278., 5416., 4.188, 0.12, 4857., 
  0.107, "tests performed", 88.89, 4.5195777*^7, 16.177, 31.9, 11.198, 7.441, 
  18933.907, 0.6, 191.032, 5.5, 16.2, 27.7, "", 5., 76.67}, 
 {"ARG", "South America", "Argentina", "2020-06-07", 22007., 983., 648., 16., 
  486.926, 21.75, 14.338, 0.354, 193923., 4645., 4.291, 0.103, 4836., 0.107, 
  "tests performed", 88.89, 4.5195777*^7, 16.177, 31.9, 11.198, 7.441, 
  18933.907, 0.6, 191.032, 5.5, 16.2, 27.7, "", 5., 76.67}, 
 {"ARG", "South America", "Argentina", "2020-06-08", 22781., 774., 664., 16., 
  504.052, 17.125, 14.692, 0.354, 198520., 4597., 4.392, 0.102, 4919., 0.109, 
  "tests performed", 88.89, 4.5195777*^7, 16.177, 31.9, 11.198, 7.441, 
  18933.907, 0.6, 191.032, 5.5, 16.2, 27.7, "", 5., 76.67}, 
 {"ARG", "South America", "Argentina", "2020-06-09", 23607., 826., 693., 29., 
  522.328, 18.276, 15.333, 0.642, 203051., 4531., 4.493, 0.1, 4934., 0.109, 
  "tests performed", 88.89, 4.5195777*^7, 16.177, 31.9, 11.198, 7.441, 
  18933.907, 0.6, 191.032, 5.5, 16.2, 27.7, "", 5., 76.67}, 
 {"ARG", "South America", "Argentina", "2020-06-10", 24748., 1141., 717., 
  24., 547.573, 25.246, 15.864, 0.531, 208519., 5468., 4.614, 0.121, 5082., 
  0.112, "tests performed", 88.89, 4.5195777*^7, 16.177, 31.9, 11.198, 7.441, 
  18933.907, 0.6, 191.032, 5.5, 16.2, 27.7, "", 5., 76.67}, 
 {"ARG", "South America", "Argentina", "2020-06-11", 25987., 1239., 735., 
  18., 574.987, 27.414, 16.263, 0.398, 214807., 6288., 4.753, 0.139, 5194., 
  0.115, "tests performed", 88.89, 4.5195777*^7, 16.177, 31.9, 11.198, 7.441, 
  18933.907, 0.6, 191.032, 5.5, 16.2, 27.7, "", 5., 76.67}, 
 {"ARG", "South America", "Argentina", "2020-06-12", 27360., 1373., 765., 
  30., 605.366, 30.379, 16.926, 0.664, 221305., 6498., 4.897, 0.144, 5349., 
  0.118, "tests performed", 88.89, 4.5195777*^7, 16.177, 31.9, 11.198, 7.441, 
  18933.907, 0.6, 191.032, 5.5, 16.2, 27.7, "", 5., 76.67}, 
 {"ARG", "South America", "Argentina", "2020-06-13", 28751., 1391., 785., 
  20., 636.144, 30.777, 17.369, 0.443, 228324., 7019., 5.052, 0.155, 5578., 
  0.123, "tests performed", 88.89, 4.5195777*^7, 16.177, 31.9, 11.198, 7.441, 
  18933.907, 0.6, 191.032, 5.5, 16.2, 27.7, "", 5., 76.67}, 
 {"ARG", "South America", "Argentina", "2020-06-14", 30282., 1531., 815., 
  30., 670.018, 33.875, 18.033, 0.664, 234370., 6046., 5.186, 0.134, 5778., 
  0.128, "tests performed", 88.89, 4.5195777*^7, 16.177, 31.9, 11.198, 7.441, 
  18933.907, 0.6, 191.032, 5.5, 16.2, 27.7, "", 5., 76.67}, 
 {"ARG", "South America", "Argentina", "2020-06-15", 31564., 1282., 833., 
  18., 698.384, 28.365, 18.431, 0.398, 239941., 5571., 5.309, 0.123, 5917., 
  0.131, "tests performed", 88.89, 4.5195777*^7, 16.177, 31.9, 11.198, 7.441, 
  18933.907, 0.6, 191.032, 5.5, 16.2, 27.7, "", 5., 76.67}, 
 {"ARG", "South America", "Argentina", "2020-06-16", 32772., 1208., 854., 
  21., 725.112, 26.728, 18.896, 0.465, 245059., 5118., 5.422, 0.113, 6001., 
  0.133, "tests performed", 88.89, 4.5195777*^7, 16.177, 31.9, 11.198, 7.441, 
  18933.907, 0.6, 191.032, 5.5, 16.2, 27.7, "", 5., 76.67}, 
 {"ARG", "South America", "Argentina", "2020-06-17", 34146., 1374., 878., 
  24., 755.513, 30.401, 19.427, 0.531, 250615., 5556., 5.545, 0.123, 6014., 
  0.133, "tests performed", 88.89, 4.5195777*^7, 16.177, 31.9, 11.198, 7.441, 
  18933.907, 0.6, 191.032, 5.5, 16.2, 27.7, "", 5., 76.67}, 
 {"ARG", "South America", "Argentina", "2020-06-18", 35539., 1393., 913., 
  35., 786.335, 30.821, 20.201, 0.774, "", "", "", "", 6115., 0.135, 
  "tests performed", 88.89, 4.5195777*^7, 16.177, 31.9, 11.198, 7.441, 
  18933.907, 0.6, 191.032, 5.5, 16.2, 27.7, "", 5., 76.67}, 
 {"ARG", "South America", "Argentina", "2020-06-19", 35539., 0., 929., 16., 
  786.335, 0., 20.555, 0.354, 264604., "", 5.855, "", 6186., 0.137, 
  "tests performed", 88.89, 4.5195777*^7, 16.177, 31.9, 11.198, 7.441, 
  18933.907, 0.6, 191.032, 5.5, 16.2, 27.7, "", 5., 76.67}, 
 {"ARG", "South America", "Argentina", "2020-06-20", 39557., 4018., 979., 
  50., 875.237, 88.902, 21.661, 1.106, "", "", "", "", 6259., 0.138, 
  "tests performed", 88.89, 4.5195777*^7, 16.177, 31.9, 11.198, 7.441, 
  18933.907, 0.6, 191.032, 5.5, 16.2, 27.7, "", 5., 76.67}, 
 {"ARG", "South America", "Argentina", "2020-06-21", 41191., 1634., 992., 
  13., 911.39, 36.154, 21.949, 0.288, 279672., "", 6.188, "", 6472., 0.143, 
  "tests performed", 88.89, 4.5195777*^7, 16.177, 31.9, 11.198, 7.441, 
  18933.907, 0.6, 191.032, 5.5, 16.2, 27.7, "", 5., 76.67}, 
 {"ARG", "South America", "Argentina", "2020-06-22", 42772., 1581., 1011., 
  19., 946.372, 34.981, 22.369, 0.42, 285391., 5719., 6.315, 0.127, 6493., 
  0.144, "tests performed", 88.89, 4.5195777*^7, 16.177, 31.9, 11.198, 7.441, 
  18933.907, 0.6, 191.032, 5.5, 16.2, 27.7, "", 5., 76.67}, 
 {"ARG", "South America", "Argentina", "2020-06-23", 44918., 2146., 1043., 
  32., 993.854, 47.482, 23.077, 0.708, 292511., 7120., 6.472, 0.158, 6779., 
  0.15, "tests performed", 88.89, 4.5195777*^7, 16.177, 31.9, 11.198, 7.441, 
  18933.907, 0.6, 191.032, 5.5, 16.2, 27.7, "", 5., 76.67}, 
 {"ARG", "South America", "Argentina", "2020-06-24", 44918., 0., 1049., 6., 
  993.854, 0., 23.21, 0.133, 300345., 7834., 6.645, 0.173, 7104., 0.157, 
  "tests performed", 88.89, 4.5195777*^7, 16.177, 31.9, 11.198, 7.441, 
  18933.907, 0.6, 191.032, 5.5, 16.2, 27.7, "", 5., 76.67}, 
 {"ARG", "South America", "Argentina", "2020-06-25", 49838., 4920., 1085., 
  36., 1102.714, 108.86, 24.007, 0.797, 309601., 9256., 6.85, 0.205, 7427., 
  0.164, "tests performed", 88.89, 4.5195777*^7, 16.177, 31.9, 11.198, 7.441, 
  18933.907, 0.6, 191.032, 5.5, 16.2, 27.7, "", 5., 76.67}, 
 {"ARG", "South America", "Argentina", "2020-06-26", 52444., 2606., 1124., 
  39., 1160.374, 57.66, 24.87, 0.863, 318721., 9120., 7.052, 0.202, 7731., 
  0.171, "tests performed", 88.89, 4.5195777*^7, 16.177, 31.9, 11.198, 7.441, 
  18933.907, 0.6, 191.032, 5.5, 16.2, 27.7, "", 5., 76.67}, 
 {"ARG", "South America", "Argentina", "2020-06-27", 52444., 0., 1167., 43., 
  1160.374, 0., 25.821, 0.951, 329036., 10315., 7.28, 0.228, 8128., 0.18, 
  "tests performed", 88.89, 4.5195777*^7, 16.177, 31.9, 11.198, 7.441, 
  18933.907, 0.6, 191.032, 5.5, 16.2, 27.7, "", 5., 76.67}, 
 {"ARG", "South America", "Argentina", "2020-06-28", 57731., 5287., 1207., 
  40., 1277.354, 116.98, 26.706, 0.885, 336951., 7915., 7.455, 0.175, 8183., 
  0.181, "tests performed", 88.89, 4.5195777*^7, 16.177, 31.9, 11.198, 7.441, 
  18933.907, 0.6, 191.032, 5.5, 16.2, 27.7, "", 5., 76.67}, 
 {"ARG", "South America", "Argentina", "2020-06-29", 57731., 0., 1217., 10., 
  1277.354, 0., 26.927, 0.221, 344409., 7458., 7.62, 0.165, 8431., 0.187, 
  "tests performed", 88.89, 4.5195777*^7, 16.177, 31.9, 11.198, 7.441, 
  18933.907, 0.6, 191.032, 5.5, 16.2, 27.7, "", 5., 76.67}, 
 {"ARG", "South America", "Argentina", "2020-06-30", 62255., 4524., 1280., 
  63., 1377.452, 100.098, 28.321, 1.394, 352402., 7993., 7.797, 0.177, 8556., 
  0.189, "tests performed", 88.89, 4.5195777*^7, 16.177, 31.9, 11.198, 7.441, 
  18933.907, 0.6, 191.032, 5.5, 16.2, 27.7, "", 5., 76.67}, 
 {"ARG", "South America", "Argentina", "2020-07-01", 64517., 2262., 1307., 
  27., 1427.501, 50.049, 28.919, 0.597, 362908., 10506., 8.03, 0.232, 8938., 
  0.198, "tests performed", 92.59, 4.5195777*^7, 16.177, 31.9, 11.198, 7.441, 
  18933.907, 0.6, 191.032, 5.5, 16.2, 27.7, "", 5., 76.67}, 
 {"ARG", "South America", "Argentina", "2020-07-02", 67184., 2667., 1351., 
  44., 1486.511, 59.01, 29.892, 0.974, 372108., 9200., 8.233, 0.204, 8930., 
  0.198, "tests performed", 81.48, 4.5195777*^7, 16.177, 31.9, 11.198, 7.441, 
  18933.907, 0.6, 191.032, 5.5, 16.2, 27.7, "", 5., 76.67}, 
 {"ARG", "South America", "Argentina", "2020-07-03", 69928., 2744., 1385., 
  34., 1547.224, 60.714, 30.644, 0.752, 381431., 9323., 8.44, 0.206, 8959., 
  0.198, "tests performed", "", 4.5195777*^7, 16.177, 31.9, 11.198, 7.441, 
  18933.907, 0.6, 191.032, 5.5, 16.2, 27.7, "", 5., 76.67}, 
 {"ARG", "South America", "Argentina", "2020-07-04", 72773., 2845., 1437., 
  52., 1610.173, 62.948, 31.795, 1.151, 390382., 8951., 8.638, 0.198, 8764., 
  0.194, "tests performed", "", 4.5195777*^7, 16.177, 31.9, 11.198, 7.441, 
  18933.907, 0.6, 191.032, 5.5, 16.2, 27.7, "", 5., 76.67}, 
 {"ARG", "South America", "Argentina", "2020-07-05", 72773., 0., 1453., 16., 
  1610.173, 0., 32.149, 0.354, 399454., 9072., 8.838, 0.201, 8929., 0.198, 
  "tests performed", "", 4.5195777*^7, 16.177, 31.9, 11.198, 7.441, 
  18933.907, 0.6, 191.032, 5.5, 16.2, 27.7, "", 5., 76.67}, 
 {"ARG", "South America", "Argentina", "2020-07-06", 75363., 2590., 1490., 
  37., 1667.479, 57.306, 32.968, 0.819, 406210., 6756., 8.988, 0.149, 8829., 
  0.195, "tests performed", "", 4.5195777*^7, 16.177, 31.9, 11.198, 7.441, 
  18933.907, 0.6, 191.032, 5.5, 16.2, 27.7, "", 5., 76.67}, 
 {"ARG", "South America", "Argentina", "2020-07-07", 77802., 2439., 1523., 
  33., 1721.444, 53.965, 33.698, 0.73, 414697., 8487., 9.176, 0.188, 8899., 
  0.197, "tests performed", "", 4.5195777*^7, 16.177, 31.9, 11.198, 7.441, 
  18933.907, 0.6, 191.032, 5.5, 16.2, 27.7, "", 5., 76.67}, 
 {"ARG", "South America", "Argentina", "2020-07-08", 80434., 2632., 1602., 
  79., 1779.68, 58.236, 35.446, 1.748, "", "", "", "", "", "", "", "", 
  4.5195777*^7, 16.177, 31.9, 11.198, 7.441, 18933.907, 0.6, 191.032, 5.5, 
  16.2, 27.7, "", 5., 76.67}, {"ARM", "Asia", "Armenia", "2019-12-31", 0., 
  0., 0., 0., 0., 0., 0., 0., "", "", "", "", "", "", "", "", 2.963234*^6, 
  102.931, 35.7, 11.232, 7.571, 8787.58, 1.8, 341.01, 7.11, 1.5, 52.1, 
  94.043, 4.2, 75.09}, {"ARM", "Asia", "Armenia", "2020-01-01", 0., 0., 0., 
  0., 0., 0., 0., 0., "", "", "", "", "", "", "", "", 2.963234*^6, 102.931, 
  35.7, 11.232, 7.571, 8787.58, 1.8, 341.01, 7.11, 1.5, 52.1, 94.043, 4.2, 
  75.09}, {"ARM", "Asia", "Armenia", "2020-01-02", 0., 0., 0., 0., 0., 0., 
  0., 0., "", "", "", "", "", "", "", "", 2.963234*^6, 102.931, 35.7, 11.232, 
  7.571, 8787.58, 1.8, 341.01, 7.11, 1.5, 52.1, 94.043, 4.2, 75.09}, 
 {"ARM", "Asia", "Armenia", "2020-01-03", 0., 0., 0., 0., 0., 0., 0., 0., "", 
  "", "", "", "", "", "", "", 2.963234*^6, 102.931, 35.7, 11.232, 7.571, 
  8787.58, 1.8, 341.01, 7.11, 1.5, 52.1, 94.043, 4.2, 75.09}, 
 {"ARM", "Asia", "Armenia", "2020-01-04", 0., 0., 0., 0., 0., 0., 0., 0., "", 
  "", "", "", "", "", "", "", 2.963234*^6, 102.931, 35.7, 11.232, 7.571, 
  8787.58, 1.8, 341.01, 7.11, 1.5, 52.1, 94.043, 4.2, 75.09}, 
 {"ARM", "Asia", "Armenia", "2020-01-05", 0., 0., 0., 0., 0., 0., 0., 0., "", 
  "", "", "", "", "", "", "", 2.963234*^6, 102.931, 35.7, 11.232, 7.571, 
  8787.58, 1.8, 341.01, 7.11, 1.5, 52.1, 94.043, 4.2, 75.09}, 
 {"ARM", "Asia", "Armenia", "2020-01-06", 0., 0., 0., 0., 0., 0., 0., 0., "", 
  "", "", "", "", "", "", "", 2.963234*^6, 102.931, 35.7, 11.232, 7.571, 
  8787.58, 1.8, 341.01, 7.11, 1.5, 52.1, 94.043, 4.2, 75.09}, 
 {"ARM", "Asia", "Armenia", "2020-01-07", 0., 0., 0., 0., 0., 0., 0., 0., "", 
  "", "", "", "", "", "", "", 2.963234*^6, 102.931, 35.7, 11.232, 7.571, 
  8787.58, 1.8, 341.01, 7.11, 1.5, 52.1, 94.043, 4.2, 75.09}, 
 {"ARM", "Asia", "Armenia", "2020-01-08", 0., 0., 0., 0., 0., 0., 0., 0., "", 
  "", "", "", "", "", "", "", 2.963234*^6, 102.931, 35.7, 11.232, 7.571, 
  8787.58, 1.8, 341.01, 7.11, 1.5, 52.1, 94.043, 4.2, 75.09}, 
 {"ARM", "Asia", "Armenia", "2020-01-09", 0., 0., 0., 0., 0., 0., 0., 0., "", 
  "", "", "", "", "", "", "", 2.963234*^6, 102.931, 35.7, 11.232, 7.571, 
  8787.58, 1.8, 341.01, 7.11, 1.5, 52.1, 94.043, 4.2, 75.09}, 
 {"ARM", "Asia", "Armenia", "2020-01-10", 0., 0., 0., 0., 0., 0., 0., 0., "", 
  "", "", "", "", "", "", "", 2.963234*^6, 102.931, 35.7, 11.232, 7.571, 
  8787.58, 1.8, 341.01, 7.11, 1.5, 52.1, 94.043, 4.2, 75.09}, 
 {"ARM", "Asia", "Armenia", "2020-01-11", 0., 0., 0., 0., 0., 0., 0., 0., "", 
  "", "", "", "", "", "", "", 2.963234*^6, 102.931, 35.7, 11.232, 7.571, 
  8787.58, 1.8, 341.01, 7.11, 1.5, 52.1, 94.043, 4.2, 75.09}, 
 {"ARM", "Asia", "Armenia", "2020-01-12", 0., 0., 0., 0., 0., 0., 0., 0., "", 
  "", "", "", "", "", "", "", 2.963234*^6, 102.931, 35.7, 11.232, 7.571, 
  8787.58, 1.8, 341.01, 7.11, 1.5, 52.1, 94.043, 4.2, 75.09}, 
 {"ARM", "Asia", "Armenia", "2020-01-13", 0., 0., 0., 0., 0., 0., 0., 0., "", 
  "", "", "", "", "", "", "", 2.963234*^6, 102.931, 35.7, 11.232, 7.571, 
  8787.58, 1.8, 341.01, 7.11, 1.5, 52.1, 94.043, 4.2, 75.09}, 
 {"ARM", "Asia", "Armenia", "2020-01-14", 0., 0., 0., 0., 0., 0., 0., 0., "", 
  "", "", "", "", "", "", "", 2.963234*^6, 102.931, 35.7, 11.232, 7.571, 
  8787.58, 1.8, 341.01, 7.11, 1.5, 52.1, 94.043, 4.2, 75.09}, 
 {"ARM", "Asia", "Armenia", "2020-01-15", 0., 0., 0., 0., 0., 0., 0., 0., "", 
  "", "", "", "", "", "", "", 2.963234*^6, 102.931, 35.7, 11.232, 7.571, 
  8787.58, 1.8, 341.01, 7.11, 1.5, 52.1, 94.043, 4.2, 75.09}, 
 {"ARM", "Asia", "Armenia", "2020-01-16", 0., 0., 0., 0., 0., 0., 0., 0., "", 
  "", "", "", "", "", "", "", 2.963234*^6, 102.931, 35.7, 11.232, 7.571, 
  8787.58, 1.8, 341.01, 7.11, 1.5, 52.1, 94.043, 4.2, 75.09}, 
 {"ARM", "Asia", "Armenia", "2020-01-17", 0., 0., 0., 0., 0., 0., 0., 0., "", 
  "", "", "", "", "", "", "", 2.963234*^6, 102.931, 35.7, 11.232, 7.571, 
  8787.58, 1.8, 341.01, 7.11, 1.5, 52.1, 94.043, 4.2, 75.09}, 
 {"ARM", "Asia", "Armenia", "2020-01-18", 0., 0., 0., 0., 0., 0., 0., 0., "", 
  "", "", "", "", "", "", "", 2.963234*^6, 102.931, 35.7, 11.232, 7.571, 
  8787.58, 1.8, 341.01, 7.11, 1.5, 52.1, 94.043, 4.2, 75.09}, 
 {"ARM", "Asia", "Armenia", "2020-01-19", 0., 0., 0., 0., 0., 0., 0., 0., "", 
  "", "", "", "", "", "", "", 2.963234*^6, 102.931, 35.7, 11.232, 7.571, 
  8787.58, 1.8, 341.01, 7.11, 1.5, 52.1, 94.043, 4.2, 75.09}, 
 {"ARM", "Asia", "Armenia", "2020-01-20", 0., 0., 0., 0., 0., 0., 0., 0., "", 
  "", "", "", "", "", "", "", 2.963234*^6, 102.931, 35.7, 11.232, 7.571, 
  8787.58, 1.8, 341.01, 7.11, 1.5, 52.1, 94.043, 4.2, 75.09}, 
 {"ARM", "Asia", "Armenia", "2020-01-21", 0., 0., 0., 0., 0., 0., 0., 0., "", 
  "", "", "", "", "", "", "", 2.963234*^6, 102.931, 35.7, 11.232, 7.571, 
  8787.58, 1.8, 341.01, 7.11, 1.5, 52.1, 94.043, 4.2, 75.09}, 
 {"ARM", "Asia", "Armenia", "2020-01-22", 0., 0., 0., 0., 0., 0., 0., 0., "", 
  "", "", "", "", "", "", "", 2.963234*^6, 102.931, 35.7, 11.232, 7.571, 
  8787.58, 1.8, 341.01, 7.11, 1.5, 52.1, 94.043, 4.2, 75.09}, 
 {"ARM", "Asia", "Armenia", "2020-01-23", 0., 0., 0., 0., 0., 0., 0., 0., "", 
  "", "", "", "", "", "", "", 2.963234*^6, 102.931, 35.7, 11.232, 7.571, 
  8787.58, 1.8, 341.01, 7.11, 1.5, 52.1, 94.043, 4.2, 75.09}, 
 {"ARM", "Asia", "Armenia", "2020-01-24", 0., 0., 0., 0., 0., 0., 0., 0., "", 
  "", "", "", "", "", "", "", 2.963234*^6, 102.931, 35.7, 11.232, 7.571, 
  8787.58, 1.8, 341.01, 7.11, 1.5, 52.1, 94.043, 4.2, 75.09}, 
 {"ARM", "Asia", "Armenia", "2020-01-25", 0., 0., 0., 0., 0., 0., 0., 0., "", 
  "", "", "", "", "", "", "", 2.963234*^6, 102.931, 35.7, 11.232, 7.571, 
  8787.58, 1.8, 341.01, 7.11, 1.5, 52.1, 94.043, 4.2, 75.09}, 
 {"ARM", "Asia", "Armenia", "2020-01-26", 0., 0., 0., 0., 0., 0., 0., 0., "", 
  "", "", "", "", "", "", "", 2.963234*^6, 102.931, 35.7, 11.232, 7.571, 
  8787.58, 1.8, 341.01, 7.11, 1.5, 52.1, 94.043, 4.2, 75.09}, 
 {"ARM", "Asia", "Armenia", "2020-01-27", 0., 0., 0., 0., 0., 0., 0., 0., "", 
  "", "", "", "", "", "", "", 2.963234*^6, 102.931, 35.7, 11.232, 7.571, 
  8787.58, 1.8, 341.01, 7.11, 1.5, 52.1, 94.043, 4.2, 75.09}, 
 {"ARM", "Asia", "Armenia", "2020-01-28", 0., 0., 0., 0., 0., 0., 0., 0., "", 
  "", "", "", "", "", "", "", 2.963234*^6, 102.931, 35.7, 11.232, 7.571, 
  8787.58, 1.8, 341.01, 7.11, 1.5, 52.1, 94.043, 4.2, 75.09}, 
 {"ARM", "Asia", "Armenia", "2020-01-29", 0., 0., 0., 0., 0., 0., 0., 0., "", 
  "", "", "", "", "", "", "", 2.963234*^6, 102.931, 35.7, 11.232, 7.571, 
  8787.58, 1.8, 341.01, 7.11, 1.5, 52.1, 94.043, 4.2, 75.09}, 
 {"ARM", "Asia", "Armenia", "2020-01-30", 0., 0., 0., 0., 0., 0., 0., 0., "", 
  "", "", "", "", "", "", "", 2.963234*^6, 102.931, 35.7, 11.232, 7.571, 
  8787.58, 1.8, 341.01, 7.11, 1.5, 52.1, 94.043, 4.2, 75.09}, 
 {"ARM", "Asia", "Armenia", "2020-01-31", 0., 0., 0., 0., 0., 0., 0., 0., "", 
  "", "", "", "", "", "", "", 2.963234*^6, 102.931, 35.7, 11.232, 7.571, 
  8787.58, 1.8, 341.01, 7.11, 1.5, 52.1, 94.043, 4.2, 75.09}, 
 {"ARM", "Asia", "Armenia", "2020-02-01", 0., 0., 0., 0., 0., 0., 0., 0., "", 
  "", "", "", "", "", "", "", 2.963234*^6, 102.931, 35.7, 11.232, 7.571, 
  8787.58, 1.8, 341.01, 7.11, 1.5, 52.1, 94.043, 4.2, 75.09}, 
 {"ARM", "Asia", "Armenia", "2020-02-02", 0., 0., 0., 0., 0., 0., 0., 0., "", 
  "", "", "", "", "", "", "", 2.963234*^6, 102.931, 35.7, 11.232, 7.571, 
  8787.58, 1.8, 341.01, 7.11, 1.5, 52.1, 94.043, 4.2, 75.09}, 
 {"ARM", "Asia", "Armenia", "2020-02-03", 0., 0., 0., 0., 0., 0., 0., 0., "", 
  "", "", "", "", "", "", "", 2.963234*^6, 102.931, 35.7, 11.232, 7.571, 
  8787.58, 1.8, 341.01, 7.11, 1.5, 52.1, 94.043, 4.2, 75.09}, 
 {"ARM", "Asia", "Armenia", "2020-02-04", 0., 0., 0., 0., 0., 0., 0., 0., "", 
  "", "", "", "", "", "", "", 2.963234*^6, 102.931, 35.7, 11.232, 7.571, 
  8787.58, 1.8, 341.01, 7.11, 1.5, 52.1, 94.043, 4.2, 75.09}, 
 {"ARM", "Asia", "Armenia", "2020-02-05", 0., 0., 0., 0., 0., 0., 0., 0., "", 
  "", "", "", "", "", "", "", 2.963234*^6, 102.931, 35.7, 11.232, 7.571, 
  8787.58, 1.8, 341.01, 7.11, 1.5, 52.1, 94.043, 4.2, 75.09}, 
 {"ARM", "Asia", "Armenia", "2020-02-06", 0., 0., 0., 0., 0., 0., 0., 0., "", 
  "", "", "", "", "", "", "", 2.963234*^6, 102.931, 35.7, 11.232, 7.571, 
  8787.58, 1.8, 341.01, 7.11, 1.5, 52.1, 94.043, 4.2, 75.09}, 
 {"ARM", "Asia", "Armenia", "2020-02-07", 0., 0., 0., 0., 0., 0., 0., 0., "", 
  "", "", "", "", "", "", "", 2.963234*^6, 102.931, 35.7, 11.232, 7.571, 
  8787.58, 1.8, 341.01, 7.11, 1.5, 52.1, 94.043, 4.2, 75.09}, 
 {"ARM", "Asia", "Armenia", "2020-02-08", 0., 0., 0., 0., 0., 0., 0., 0., "", 
  "", "", "", "", "", "", "", 2.963234*^6, 102.931, 35.7, 11.232, 7.571, 
  8787.58, 1.8, 341.01, 7.11, 1.5, 52.1, 94.043, 4.2, 75.09}, 
 {"ARM", "Asia", "Armenia", "2020-02-09", 0., 0., 0., 0., 0., 0., 0., 0., "", 
  "", "", "", "", "", "", "", 2.963234*^6, 102.931, 35.7, 11.232, 7.571, 
  8787.58, 1.8, 341.01, 7.11, 1.5, 52.1, 94.043, 4.2, 75.09}, 
 {"ARM", "Asia", "Armenia", "2020-02-10", 0., 0., 0., 0., 0., 0., 0., 0., "", 
  "", "", "", "", "", "", "", 2.963234*^6, 102.931, 35.7, 11.232, 7.571, 
  8787.58, 1.8, 341.01, 7.11, 1.5, 52.1, 94.043, 4.2, 75.09}, 
 {"ARM", "Asia", "Armenia", "2020-02-11", 0., 0., 0., 0., 0., 0., 0., 0., "", 
  "", "", "", "", "", "", "", 2.963234*^6, 102.931, 35.7, 11.232, 7.571, 
  8787.58, 1.8, 341.01, 7.11, 1.5, 52.1, 94.043, 4.2, 75.09}, 
 {"ARM", "Asia", "Armenia", "2020-02-12", 0., 0., 0., 0., 0., 0., 0., 0., "", 
  "", "", "", "", "", "", "", 2.963234*^6, 102.931, 35.7, 11.232, 7.571, 
  8787.58, 1.8, 341.01, 7.11, 1.5, 52.1, 94.043, 4.2, 75.09}, 
 {"ARM", "Asia", "Armenia", "2020-02-13", 0., 0., 0., 0., 0., 0., 0., 0., "", 
  "", "", "", "", "", "", "", 2.963234*^6, 102.931, 35.7, 11.232, 7.571, 
  8787.58, 1.8, 341.01, 7.11, 1.5, 52.1, 94.043, 4.2, 75.09}, 
 {"ARM", "Asia", "Armenia", "2020-02-14", 0., 0., 0., 0., 0., 0., 0., 0., "", 
  "", "", "", "", "", "", "", 2.963234*^6, 102.931, 35.7, 11.232, 7.571, 
  8787.58, 1.8, 341.01, 7.11, 1.5, 52.1, 94.043, 4.2, 75.09}, 
 {"ARM", "Asia", "Armenia", "2020-02-15", 0., 0., 0., 0., 0., 0., 0., 0., "", 
  "", "", "", "", "", "", "", 2.963234*^6, 102.931, 35.7, 11.232, 7.571, 
  8787.58, 1.8, 341.01, 7.11, 1.5, 52.1, 94.043, 4.2, 75.09}, 
 {"ARM", "Asia", "Armenia", "2020-02-16", 0., 0., 0., 0., 0., 0., 0., 0., "", 
  "", "", "", "", "", "", "", 2.963234*^6, 102.931, 35.7, 11.232, 7.571, 
  8787.58, 1.8, 341.01, 7.11, 1.5, 52.1, 94.043, 4.2, 75.09}, 
 {"ARM", "Asia", "Armenia", "2020-02-17", 0., 0., 0., 0., 0., 0., 0., 0., "", 
  "", "", "", "", "", "", "", 2.963234*^6, 102.931, 35.7, 11.232, 7.571, 
  8787.58, 1.8, 341.01, 7.11, 1.5, 52.1, 94.043, 4.2, 75.09}, 
 {"ARM", "Asia", "Armenia", "2020-02-18", 0., 0., 0., 0., 0., 0., 0., 0., "", 
  "", "", "", "", "", "", "", 2.963234*^6, 102.931, 35.7, 11.232, 7.571, 
  8787.58, 1.8, 341.01, 7.11, 1.5, 52.1, 94.043, 4.2, 75.09}, 
 {"ARM", "Asia", "Armenia", "2020-02-19", 0., 0., 0., 0., 0., 0., 0., 0., "", 
  "", "", "", "", "", "", "", 2.963234*^6, 102.931, 35.7, 11.232, 7.571, 
  8787.58, 1.8, 341.01, 7.11, 1.5, 52.1, 94.043, 4.2, 75.09}, 
 {"ARM", "Asia", "Armenia", "2020-02-20", 0., 0., 0., 0., 0., 0., 0., 0., "", 
  "", "", "", "", "", "", "", 2.963234*^6, 102.931, 35.7, 11.232, 7.571, 
  8787.58, 1.8, 341.01, 7.11, 1.5, 52.1, 94.043, 4.2, 75.09}, 
 {"ARM", "Asia", "Armenia", "2020-02-21", 0., 0., 0., 0., 0., 0., 0., 0., "", 
  "", "", "", "", "", "", "", 2.963234*^6, 102.931, 35.7, 11.232, 7.571, 
  8787.58, 1.8, 341.01, 7.11, 1.5, 52.1, 94.043, 4.2, 75.09}, 
 {"ARM", "Asia", "Armenia", "2020-02-22", 0., 0., 0., 0., 0., 0., 0., 0., "", 
  "", "", "", "", "", "", "", 2.963234*^6, 102.931, 35.7, 11.232, 7.571, 
  8787.58, 1.8, 341.01, 7.11, 1.5, 52.1, 94.043, 4.2, 75.09}, 
 {"ARM", "Asia", "Armenia", "2020-02-23", 0., 0., 0., 0., 0., 0., 0., 0., "", 
  "", "", "", "", "", "", "", 2.963234*^6, 102.931, 35.7, 11.232, 7.571, 
  8787.58, 1.8, 341.01, 7.11, 1.5, 52.1, 94.043, 4.2, 75.09}, 
 {"ARM", "Asia", "Armenia", "2020-02-24", 0., 0., 0., 0., 0., 0., 0., 0., "", 
  "", "", "", "", "", "", "", 2.963234*^6, 102.931, 35.7, 11.232, 7.571, 
  8787.58, 1.8, 341.01, 7.11, 1.5, 52.1, 94.043, 4.2, 75.09}, 
 {"ARM", "Asia", "Armenia", "2020-02-25", 0., 0., 0., 0., 0., 0., 0., 0., "", 
  "", "", "", "", "", "", "", 2.963234*^6, 102.931, 35.7, 11.232, 7.571, 
  8787.58, 1.8, 341.01, 7.11, 1.5, 52.1, 94.043, 4.2, 75.09}, 
 {"ARM", "Asia", "Armenia", "2020-02-26", 0., 0., 0., 0., 0., 0., 0., 0., "", 
  "", "", "", "", "", "", "", 2.963234*^6, 102.931, 35.7, 11.232, 7.571, 
  8787.58, 1.8, 341.01, 7.11, 1.5, 52.1, 94.043, 4.2, 75.09}, 
 {"ARM", "Asia", "Armenia", "2020-02-27", 0., 0., 0., 0., 0., 0., 0., 0., "", 
  "", "", "", "", "", "", "", 2.963234*^6, 102.931, 35.7, 11.232, 7.571, 
  8787.58, 1.8, 341.01, 7.11, 1.5, 52.1, 94.043, 4.2, 75.09}, 
 {"ARM", "Asia", "Armenia", "2020-02-28", 0., 0., 0., 0., 0., 0., 0., 0., "", 
  "", "", "", "", "", "", "", 2.963234*^6, 102.931, 35.7, 11.232, 7.571, 
  8787.58, 1.8, 341.01, 7.11, 1.5, 52.1, 94.043, 4.2, 75.09}, 
 {"ARM", "Asia", "Armenia", "2020-02-29", 0., 0., 0., 0., 0., 0., 0., 0., "", 
  "", "", "", "", "", "", "", 2.963234*^6, 102.931, 35.7, 11.232, 7.571, 
  8787.58, 1.8, 341.01, 7.11, 1.5, 52.1, 94.043, 4.2, 75.09}, 
 {"ARM", "Asia", "Armenia", "2020-03-01", 1., 1., 0., 0., 0.337, 0.337, 0., 
  0., "", "", "", "", "", "", "", "", 2.963234*^6, 102.931, 35.7, 11.232, 
  7.571, 8787.58, 1.8, 341.01, 7.11, 1.5, 52.1, 94.043, 4.2, 75.09}, 
 {"ARM", "Asia", "Armenia", "2020-03-02", 1., 0., 0., 0., 0.337, 0., 0., 0., 
  "", "", "", "", "", "", "", "", 2.963234*^6, 102.931, 35.7, 11.232, 7.571, 
  8787.58, 1.8, 341.01, 7.11, 1.5, 52.1, 94.043, 4.2, 75.09}, 
 {"ARM", "Asia", "Armenia", "2020-03-12", 4., 3., 0., 0., 1.35, 1.012, 0., 
  0., "", "", "", "", "", "", "", "", 2.963234*^6, 102.931, 35.7, 11.232, 
  7.571, 8787.58, 1.8, 341.01, 7.11, 1.5, 52.1, 94.043, 4.2, 75.09}, 
 {"ARM", "Asia", "Armenia", "2020-03-13", 6., 2., 0., 0., 2.025, 0.675, 0., 
  0., "", "", "", "", "", "", "", "", 2.963234*^6, 102.931, 35.7, 11.232, 
  7.571, 8787.58, 1.8, 341.01, 7.11, 1.5, 52.1, 94.043, 4.2, 75.09}, 
 {"ARM", "Asia", "Armenia", "2020-03-14", 13., 7., 0., 0., 4.387, 2.362, 0., 
  0., "", "", "", "", "", "", "", "", 2.963234*^6, 102.931, 35.7, 11.232, 
  7.571, 8787.58, 1.8, 341.01, 7.11, 1.5, 52.1, 94.043, 4.2, 75.09}, 
 {"ARM", "Asia", "Armenia", "2020-03-15", 20., 7., 0., 0., 6.749, 2.362, 0., 
  0., "", "", "", "", "", "", "", "", 2.963234*^6, 102.931, 35.7, 11.232, 
  7.571, 8787.58, 1.8, 341.01, 7.11, 1.5, 52.1, 94.043, 4.2, 75.09}, 
 {"ARM", "Asia", "Armenia", "2020-03-16", 30., 10., 0., 0., 10.124, 3.375, 
  0., 0., "", "", "", "", "", "", "", "", 2.963234*^6, 102.931, 35.7, 11.232, 
  7.571, 8787.58, 1.8, 341.01, 7.11, 1.5, 52.1, 94.043, 4.2, 75.09}, 
 {"ARM", "Asia", "Armenia", "2020-03-17", 52., 22., 0., 0., 17.548, 7.424, 
  0., 0., "", "", "", "", "", "", "", "", 2.963234*^6, 102.931, 35.7, 11.232, 
  7.571, 8787.58, 1.8, 341.01, 7.11, 1.5, 52.1, 94.043, 4.2, 75.09}, 
 {"ARM", "Asia", "Armenia", "2020-03-18", 78., 26., 0., 0., 26.323, 8.774, 
  0., 0., "", "", "", "", "", "", "", "", 2.963234*^6, 102.931, 35.7, 11.232, 
  7.571, 8787.58, 1.8, 341.01, 7.11, 1.5, 52.1, 94.043, 4.2, 75.09}, 
 {"ARM", "Asia", "Armenia", "2020-03-19", 115., 37., 0., 0., 38.809, 12.486, 
  0., 0., "", "", "", "", "", "", "", "", 2.963234*^6, 102.931, 35.7, 11.232, 
  7.571, 8787.58, 1.8, 341.01, 7.11, 1.5, 52.1, 94.043, 4.2, 75.09}, 
 {"ARM", "Asia", "Armenia", "2020-03-20", 122., 7., 0., 0., 41.171, 2.362, 
  0., 0., "", "", "", "", "", "", "", "", 2.963234*^6, 102.931, 35.7, 11.232, 
  7.571, 8787.58, 1.8, 341.01, 7.11, 1.5, 52.1, 94.043, 4.2, 75.09}, 
 {"ARM", "Asia", "Armenia", "2020-03-21", 136., 14., 0., 0., 45.896, 4.725, 
  0., 0., "", "", "", "", "", "", "", "", 2.963234*^6, 102.931, 35.7, 11.232, 
  7.571, 8787.58, 1.8, 341.01, 7.11, 1.5, 52.1, 94.043, 4.2, 75.09}, 
 {"ARM", "Asia", "Armenia", "2020-03-22", 160., 24., 0., 0., 53.995, 8.099, 
  0., 0., "", "", "", "", "", "", "", "", 2.963234*^6, 102.931, 35.7, 11.232, 
  7.571, 8787.58, 1.8, 341.01, 7.11, 1.5, 52.1, 94.043, 4.2, 75.09}, 
 {"ARM", "Asia", "Armenia", "2020-03-23", 190., 30., 0., 0., 64.119, 10.124, 
  0., 0., "", "", "", "", "", "", "", "", 2.963234*^6, 102.931, 35.7, 11.232, 
  7.571, 8787.58, 1.8, 341.01, 7.11, 1.5, 52.1, 94.043, 4.2, 75.09}, 
 {"ARM", "Asia", "Armenia", "2020-03-24", 194., 4., 0., 0., 65.469, 1.35, 0., 
  0., "", "", "", "", "", "", "", "", 2.963234*^6, 102.931, 35.7, 11.232, 
  7.571, 8787.58, 1.8, 341.01, 7.11, 1.5, 52.1, 94.043, 4.2, 75.09}, 
 {"ARM", "Asia", "Armenia", "2020-03-25", 265., 71., 0., 0., 89.429, 23.96, 
  0., 0., "", "", "", "", "", "", "", "", 2.963234*^6, 102.931, 35.7, 11.232, 
  7.571, 8787.58, 1.8, 341.01, 7.11, 1.5, 52.1, 94.043, 4.2, 75.09}, 
 {"ARM", "Asia", "Armenia", "2020-03-26", 290., 25., 0., 0., 97.866, 8.437, 
  0., 0., "", "", "", "", "", "", "", "", 2.963234*^6, 102.931, 35.7, 11.232, 
  7.571, 8787.58, 1.8, 341.01, 7.11, 1.5, 52.1, 94.043, 4.2, 75.09}, 
 {"ARM", "Asia", "Armenia", "2020-03-27", 329., 39., 1., 1., 111.027, 13.161, 
  0.337, 0.337, "", "", "", "", "", "", "", "", 2.963234*^6, 102.931, 35.7, 
  11.232, 7.571, 8787.58, 1.8, 341.01, 7.11, 1.5, 52.1, 94.043, 4.2, 75.09}, 
 {"ARM", "Asia", "Armenia", "2020-03-28", 372., 43., 1., 0., 125.539, 14.511, 
  0.337, 0., "", "", "", "", "", "", "", "", 2.963234*^6, 102.931, 35.7, 
  11.232, 7.571, 8787.58, 1.8, 341.01, 7.11, 1.5, 52.1, 94.043, 4.2, 75.09}, 
 {"ARM", "Asia", "Armenia", "2020-03-29", 424., 52., 3., 2., 143.087, 17.548, 
  1.012, 0.675, "", "", "", "", "", "", "", "", 2.963234*^6, 102.931, 35.7, 
  11.232, 7.571, 8787.58, 1.8, 341.01, 7.11, 1.5, 52.1, 94.043, 4.2, 75.09}, 
 {"ARM", "Asia", "Armenia", "2020-03-30", 424., 0., 3., 0., 143.087, 0., 
  1.012, 0., "", "", "", "", "", "", "", "", 2.963234*^6, 102.931, 35.7, 
  11.232, 7.571, 8787.58, 1.8, 341.01, 7.11, 1.5, 52.1, 94.043, 4.2, 75.09}, 
 {"ARM", "Asia", "Armenia", "2020-03-31", 482., 58., 3., 0., 162.66, 19.573, 
  1.012, 0., "", "", "", "", "", "", "", "", 2.963234*^6, 102.931, 35.7, 
  11.232, 7.571, 8787.58, 1.8, 341.01, 7.11, 1.5, 52.1, 94.043, 4.2, 75.09}, 
 {"ARM", "Asia", "Armenia", "2020-04-01", 532., 50., 3., 0., 179.534, 16.873, 
  1.012, 0., "", "", "", "", "", "", "", "", 2.963234*^6, 102.931, 35.7, 
  11.232, 7.571, 8787.58, 1.8, 341.01, 7.11, 1.5, 52.1, 94.043, 4.2, 75.09}, 
 {"ARM", "Asia", "Armenia", "2020-04-02", 571., 39., 3., 0., 192.695, 13.161, 
  1.012, 0., "", "", "", "", "", "", "", "", 2.963234*^6, 102.931, 35.7, 
  11.232, 7.571, 8787.58, 1.8, 341.01, 7.11, 1.5, 52.1, 94.043, 4.2, 75.09}, 
 {"ARM", "Asia", "Armenia", "2020-04-03", 663., 92., 4., 1., 223.742, 31.047, 
  1.35, 0.337, "", "", "", "", "", "", "", "", 2.963234*^6, 102.931, 35.7, 
  11.232, 7.571, 8787.58, 1.8, 341.01, 7.11, 1.5, 52.1, 94.043, 4.2, 75.09}, 
 {"ARM", "Asia", "Armenia", "2020-04-04", 736., 73., 7., 3., 248.377, 24.635, 
  2.362, 1.012, "", "", "", "", "", "", "", "", 2.963234*^6, 102.931, 35.7, 
  11.232, 7.571, 8787.58, 1.8, 341.01, 7.11, 1.5, 52.1, 94.043, 4.2, 75.09}, 
 {"ARM", "Asia", "Armenia", "2020-04-05", 770., 34., 7., 0., 259.851, 11.474, 
  2.362, 0., "", "", "", "", "", "", "", "", 2.963234*^6, 102.931, 35.7, 
  11.232, 7.571, 8787.58, 1.8, 341.01, 7.11, 1.5, 52.1, 94.043, 4.2, 75.09}, 
 {"ARM", "Asia", "Armenia", "2020-04-06", 822., 52., 7., 0., 277.4, 17.548, 
  2.362, 0., "", "", "", "", "", "", "", "", 2.963234*^6, 102.931, 35.7, 
  11.232, 7.571, 8787.58, 1.8, 341.01, 7.11, 1.5, 52.1, 94.043, 4.2, 75.09}, 
 {"ARM", "Asia", "Armenia", "2020-04-07", 833., 11., 8., 1., 281.112, 3.712, 
  2.7, 0.337, "", "", "", "", "", "", "", "", 2.963234*^6, 102.931, 35.7, 
  11.232, 7.571, 8787.58, 1.8, 341.01, 7.11, 1.5, 52.1, 94.043, 4.2, 75.09}, 
 {"ARM", "Asia", "Armenia", "2020-04-08", 853., 20., 8., 0., 287.861, 6.749, 
  2.7, 0., "", "", "", "", "", "", "", "", 2.963234*^6, 102.931, 35.7, 
  11.232, 7.571, 8787.58, 1.8, 341.01, 7.11, 1.5, 52.1, 94.043, 4.2, 75.09}, 
 {"ARM", "Asia", "Armenia", "2020-04-09", 881., 28., 9., 1., 297.31, 9.449, 
  3.037, 0.337, "", "", "", "", "", "", "", "", 2.963234*^6, 102.931, 35.7, 
  11.232, 7.571, 8787.58, 1.8, 341.01, 7.11, 1.5, 52.1, 94.043, 4.2, 75.09}, 
 {"ARM", "Asia", "Armenia", "2020-04-10", 921., 40., 10., 1., 310.809, 
  13.499, 3.375, 0.337, "", "", "", "", "", "", "", "", 2.963234*^6, 102.931, 
  35.7, 11.232, 7.571, 8787.58, 1.8, 341.01, 7.11, 1.5, 52.1, 94.043, 4.2, 
  75.09}, {"ARM", "Asia", "Armenia", "2020-04-11", 937., 16., 11., 1., 
  316.209, 5.4, 3.712, 0.337, "", "", "", "", "", "", "", "", 2.963234*^6, 
  102.931, 35.7, 11.232, 7.571, 8787.58, 1.8, 341.01, 7.11, 1.5, 52.1, 
  94.043, 4.2, 75.09}, {"ARM", "Asia", "Armenia", "2020-04-12", 967., 30., 
  13., 2., 326.333, 10.124, 4.387, 0.675, "", "", "", "", "", "", "", "", 
  2.963234*^6, 102.931, 35.7, 11.232, 7.571, 8787.58, 1.8, 341.01, 7.11, 1.5, 
  52.1, 94.043, 4.2, 75.09}, {"ARM", "Asia", "Armenia", "2020-04-13", 1013., 
  46., 13., 0., 341.856, 15.524, 4.387, 0., "", "", "", "", "", "", "", "", 
  2.963234*^6, 102.931, 35.7, 11.232, 7.571, 8787.58, 1.8, 341.01, 7.11, 1.5, 
  52.1, 94.043, 4.2, 75.09}, {"ARM", "Asia", "Armenia", "2020-04-14", 1039., 
  26., 14., 1., 350.63, 8.774, 4.725, 0.337, "", "", "", "", "", "", "", "", 
  2.963234*^6, 102.931, 35.7, 11.232, 7.571, 8787.58, 1.8, 341.01, 7.11, 1.5, 
  52.1, 94.043, 4.2, 75.09}, {"ARM", "Asia", "Armenia", "2020-04-15", 1111., 
  72., 17., 3., 374.928, 24.298, 5.737, 1.012, "", "", "", "", "", "", "", 
  "", 2.963234*^6, 102.931, 35.7, 11.232, 7.571, 8787.58, 1.8, 341.01, 7.11, 
  1.5, 52.1, 94.043, 4.2, 75.09}, {"ARM", "Asia", "Armenia", "2020-04-16", 
  1159., 48., 18., 1., 391.127, 16.199, 6.074, 0.337, "", "", "", "", "", "", 
  "", "", 2.963234*^6, 102.931, 35.7, 11.232, 7.571, 8787.58, 1.8, 341.01, 
  7.11, 1.5, 52.1, 94.043, 4.2, 75.09}, {"ARM", "Asia", "Armenia", 
  "2020-04-17", 1201., 42., 19., 1., 405.3, 14.174, 6.412, 0.337, "", "", "", 
  "", "", "", "", "", 2.963234*^6, 102.931, 35.7, 11.232, 7.571, 8787.58, 
  1.8, 341.01, 7.11, 1.5, 52.1, 94.043, 4.2, 75.09}, 
 {"ARM", "Asia", "Armenia", "2020-04-18", 1248., 47., 20., 1., 421.161, 
  15.861, 6.749, 0.337, "", "", "", "", "", "", "", "", 2.963234*^6, 102.931, 
  35.7, 11.232, 7.571, 8787.58, 1.8, 341.01, 7.11, 1.5, 52.1, 94.043, 4.2, 
  75.09}, {"ARM", "Asia", "Armenia", "2020-04-19", 1291., 43., 20., 0., 
  435.673, 14.511, 6.749, 0., "", "", "", "", "", "", "", "", 2.963234*^6, 
  102.931, 35.7, 11.232, 7.571, 8787.58, 1.8, 341.01, 7.11, 1.5, 52.1, 
  94.043, 4.2, 75.09}, {"ARM", "Asia", "Armenia", "2020-04-20", 1339., 48., 
  22., 2., 451.871, 16.199, 7.424, 0.675, "", "", "", "", "", "", "", "", 
  2.963234*^6, 102.931, 35.7, 11.232, 7.571, 8787.58, 1.8, 341.01, 7.11, 1.5, 
  52.1, 94.043, 4.2, 75.09}, {"ARM", "Asia", "Armenia", "2020-04-21", 1401., 
  62., 24., 2., 472.794, 20.923, 8.099, 0.675, "", "", "", "", "", "", "", 
  "", 2.963234*^6, 102.931, 35.7, 11.232, 7.571, 8787.58, 1.8, 341.01, 7.11, 
  1.5, 52.1, 94.043, 4.2, 75.09}, {"ARM", "Asia", "Armenia", "2020-04-22", 
  1473., 72., 24., 0., 497.092, 24.298, 8.099, 0., "", "", "", "", "", "", 
  "", "", 2.963234*^6, 102.931, 35.7, 11.232, 7.571, 8787.58, 1.8, 341.01, 
  7.11, 1.5, 52.1, 94.043, 4.2, 75.09}, {"ARM", "Asia", "Armenia", 
  "2020-04-23", 1523., 50., 24., 0., 513.965, 16.873, 8.099, 0., "", "", "", 
  "", "", "", "", "", 2.963234*^6, 102.931, 35.7, 11.232, 7.571, 8787.58, 
  1.8, 341.01, 7.11, 1.5, 52.1, 94.043, 4.2, 75.09}, 
 {"ARM", "Asia", "Armenia", "2020-04-24", 1596., 73., 27., 3., 538.601, 
  24.635, 9.112, 1.012, "", "", "", "", "", "", "", "", 2.963234*^6, 102.931, 
  35.7, 11.232, 7.571, 8787.58, 1.8, 341.01, 7.11, 1.5, 52.1, 94.043, 4.2, 
  75.09}, {"ARM", "Asia", "Armenia", "2020-04-25", 1677., 81., 28., 1., 
  565.936, 27.335, 9.449, 0.337, "", "", "", "", "", "", "", "", 2.963234*^6, 
  102.931, 35.7, 11.232, 7.571, 8787.58, 1.8, 341.01, 7.11, 1.5, 52.1, 
  94.043, 4.2, 75.09}, {"ARM", "Asia", "Armenia", "2020-04-26", 1746., 69., 
  28., 0., 589.221, 23.285, 9.449, 0., "", "", "", "", "", "", "", "", 
  2.963234*^6, 102.931, 35.7, 11.232, 7.571, 8787.58, 1.8, 341.01, 7.11, 1.5, 
  52.1, 94.043, 4.2, 75.09}, {"ARM", "Asia", "Armenia", "2020-04-27", 1808., 
  62., 29., 1., 610.144, 20.923, 9.787, 0.337, "", "", "", "", "", "", "", 
  "", 2.963234*^6, 102.931, 35.7, 11.232, 7.571, 8787.58, 1.8, 341.01, 7.11, 
  1.5, 52.1, 94.043, 4.2, 75.09}, {"ARM", "Asia", "Armenia", "2020-04-28", 
  1867., 59., 30., 1., 630.055, 19.911, 10.124, 0.337, "", "", "", "", "", 
  "", "", "", 2.963234*^6, 102.931, 35.7, 11.232, 7.571, 8787.58, 1.8, 
  341.01, 7.11, 1.5, 52.1, 94.043, 4.2, 75.09}, 
 {"ARM", "Asia", "Armenia", "2020-04-29", 1932., 65., 30., 0., 651.99, 
  21.935, 10.124, 0., "", "", "", "", "", "", "", "", 2.963234*^6, 102.931, 
  35.7, 11.232, 7.571, 8787.58, 1.8, 341.01, 7.11, 1.5, 52.1, 94.043, 4.2, 
  75.09}, {"ARM", "Asia", "Armenia", "2020-04-30", 1932., 0., 30., 0., 
  651.99, 0., 10.124, 0., "", "", "", "", "", "", "", "", 2.963234*^6, 
  102.931, 35.7, 11.232, 7.571, 8787.58, 1.8, 341.01, 7.11, 1.5, 52.1, 
  94.043, 4.2, 75.09}, {"ARM", "Asia", "Armenia", "2020-05-01", 2066., 134., 
  32., 2., 697.211, 45.221, 10.799, 0.675, "", "", "", "", "", "", "", "", 
  2.963234*^6, 102.931, 35.7, 11.232, 7.571, 8787.58, 1.8, 341.01, 7.11, 1.5, 
  52.1, 94.043, 4.2, 75.09}, {"ARM", "Asia", "Armenia", "2020-05-02", 2148., 
  82., 33., 1., 724.884, 27.672, 11.136, 0.337, "", "", "", "", "", "", "", 
  "", 2.963234*^6, 102.931, 35.7, 11.232, 7.571, 8787.58, 1.8, 341.01, 7.11, 
  1.5, 52.1, 94.043, 4.2, 75.09}, {"ARM", "Asia", "Armenia", "2020-05-03", 
  2273., 125., 33., 0., 767.067, 42.184, 11.136, 0., "", "", "", "", "", "", 
  "", "", 2.963234*^6, 102.931, 35.7, 11.232, 7.571, 8787.58, 1.8, 341.01, 
  7.11, 1.5, 52.1, 94.043, 4.2, 75.09}, {"ARM", "Asia", "Armenia", 
  "2020-05-04", 2386., 113., 35., 2., 805.201, 38.134, 11.811, 0.675, "", "", 
  "", "", "", "", "", "", 2.963234*^6, 102.931, 35.7, 11.232, 7.571, 8787.58, 
  1.8, 341.01, 7.11, 1.5, 52.1, 94.043, 4.2, 75.09}, 
 {"ARM", "Asia", "Armenia", "2020-05-05", 2507., 121., 39., 4., 846.035, 
  40.834, 13.161, 1.35, "", "", "", "", "", "", "", "", 2.963234*^6, 102.931, 
  35.7, 11.232, 7.571, 8787.58, 1.8, 341.01, 7.11, 1.5, 52.1, 94.043, 4.2, 
  75.09}, {"ARM", "Asia", "Armenia", "2020-05-06", 2619., 112., 40., 1., 
  883.832, 37.797, 13.499, 0.337, "", "", "", "", "", "", "", "", 
  2.963234*^6, 102.931, 35.7, 11.232, 7.571, 8787.58, 1.8, 341.01, 7.11, 1.5, 
  52.1, 94.043, 4.2, 75.09}, {"ARM", "Asia", "Armenia", "2020-05-07", 2782., 
  163., 40., 0., 938.839, 55.007, 13.499, 0., "", "", "", "", "", "", "", "", 
  2.963234*^6, 102.931, 35.7, 11.232, 7.571, 8787.58, 1.8, 341.01, 7.11, 1.5, 
  52.1, 94.043, 4.2, 75.09}, {"ARM", "Asia", "Armenia", "2020-05-08", 2884., 
  102., 42., 2., 973.261, 34.422, 14.174, 0.675, "", "", "", "", "", "", "", 
  "", 2.963234*^6, 102.931, 35.7, 11.232, 7.571, 8787.58, 1.8, 341.01, 7.11, 
  1.5, 52.1, 94.043, 4.2, 75.09}, {"ARM", "Asia", "Armenia", "2020-05-09", 
  3029., 145., 43., 1., 1022.194, 48.933, 14.511, 0.337, "", "", "", "", "", 
  "", "", "", 2.963234*^6, 102.931, 35.7, 11.232, 7.571, 8787.58, 1.8, 
  341.01, 7.11, 1.5, 52.1, 94.043, 4.2, 75.09}, 
 {"ARM", "Asia", "Armenia", "2020-05-10", 3175., 146., 44., 1., 1071.464, 
  49.27, 14.849, 0.337, "", "", "", "", "", "", "", "", 2.963234*^6, 102.931, 
  35.7, 11.232, 7.571, 8787.58, 1.8, 341.01, 7.11, 1.5, 52.1, 94.043, 4.2, 
  75.09}, {"ARM", "Asia", "Armenia", "2020-05-11", 3313., 138., 45., 1., 
  1118.035, 46.571, 15.186, 0.337, "", "", "", "", "", "", "", "", 
  2.963234*^6, 102.931, 35.7, 11.232, 7.571, 8787.58, 1.8, 341.01, 7.11, 1.5, 
  52.1, 94.043, 4.2, 75.09}, {"ARM", "Asia", "Armenia", "2020-05-12", 3392., 
  79., 46., 1., 1144.695, 26.66, 15.524, 0.337, "", "", "", "", "", "", "", 
  "", 2.963234*^6, 102.931, 35.7, 11.232, 7.571, 8787.58, 1.8, 341.01, 7.11, 
  1.5, 52.1, 94.043, 4.2, 75.09}, {"ARM", "Asia", "Armenia", "2020-05-13", 
  3538., 146., 47., 1., 1193.966, 49.27, 15.861, 0.337, "", "", "", "", "", 
  "", "", "", 2.963234*^6, 102.931, 35.7, 11.232, 7.571, 8787.58, 1.8, 
  341.01, 7.11, 1.5, 52.1, 94.043, 4.2, 75.09}, 
 {"ARM", "Asia", "Armenia", "2020-05-14", 3718., 180., 48., 1., 1254.71, 
  60.744, 16.199, 0.337, "", "", "", "", "", "", "", "", 2.963234*^6, 
  102.931, 35.7, 11.232, 7.571, 8787.58, 1.8, 341.01, 7.11, 1.5, 52.1, 
  94.043, 4.2, 75.09}, {"ARM", "Asia", "Armenia", "2020-05-15", 3860., 142., 
  49., 1., 1302.631, 47.921, 16.536, 0.337, "", "", "", "", "", "", "", "", 
  2.963234*^6, 102.931, 35.7, 11.232, 7.571, 8787.58, 1.8, 341.01, 7.11, 1.5, 
  52.1, 94.043, 4.2, 75.09}, {"ARM", "Asia", "Armenia", "2020-05-16", 4044., 
  184., 52., 3., 1364.725, 62.094, 17.548, 1.012, "", "", "", "", "", "", "", 
  "", 2.963234*^6, 102.931, 35.7, 11.232, 7.571, 8787.58, 1.8, 341.01, 7.11, 
  1.5, 52.1, 94.043, 4.2, 75.09}, {"ARM", "Asia", "Armenia", "2020-05-17", 
  4283., 239., 55., 3., 1445.38, 80.655, 18.561, 1.012, "", "", "", "", "", 
  "", "", "", 2.963234*^6, 102.931, 35.7, 11.232, 7.571, 8787.58, 1.8, 
  341.01, 7.11, 1.5, 52.1, 94.043, 4.2, 75.09}, 
 {"ARM", "Asia", "Armenia", "2020-05-18", 4472., 189., 60., 5., 1509.162, 
  63.782, 20.248, 1.687, "", "", "", "", "", "", "", "", 2.963234*^6, 
  102.931, 35.7, 11.232, 7.571, 8787.58, 1.8, 341.01, 7.11, 1.5, 52.1, 
  94.043, 4.2, 75.09}, {"ARM", "Asia", "Armenia", "2020-05-19", 4823., 351., 
  61., 1., 1627.614, 118.452, 20.586, 0.337, "", "", "", "", "", "", "", "", 
  2.963234*^6, 102.931, 35.7, 11.232, 7.571, 8787.58, 1.8, 341.01, 7.11, 1.5, 
  52.1, 94.043, 4.2, 75.09}, {"ARM", "Asia", "Armenia", "2020-05-20", 5041., 
  218., 64., 3., 1701.182, 73.568, 21.598, 1.012, "", "", "", "", "", "", "", 
  "", 2.963234*^6, 102.931, 35.7, 11.232, 7.571, 8787.58, 1.8, 341.01, 7.11, 
  1.5, 52.1, 94.043, 4.2, 75.09}, {"ARM", "Asia", "Armenia", "2020-05-21", 
  5271., 230., 67., 3., 1778.8, 77.618, 22.61, 1.012, "", "", "", "", "", "", 
  "", "", 2.963234*^6, 102.931, 35.7, 11.232, 7.571, 8787.58, 1.8, 341.01, 
  7.11, 1.5, 52.1, 94.043, 4.2, 75.09}, {"ARM", "Asia", "Armenia", 
  "2020-05-22", 5606., 335., 70., 3., 1891.852, 113.052, 23.623, 1.012, "", 
  "", "", "", "", "", "", "", 2.963234*^6, 102.931, 35.7, 11.232, 7.571, 
  8787.58, 1.8, 341.01, 7.11, 1.5, 52.1, 94.043, 4.2, 75.09}, 
 {"ARM", "Asia", "Armenia", "2020-05-23", 5928., 322., 74., 4., 2000.517, 
  108.665, 24.973, 1.35, "", "", "", "", "", "", "", "", 2.963234*^6, 
  102.931, 35.7, 11.232, 7.571, 8787.58, 1.8, 341.01, 7.11, 1.5, 52.1, 
  94.043, 4.2, 75.09}, {"ARM", "Asia", "Armenia", "2020-05-24", 6302., 374., 
  77., 3., 2126.73, 126.213, 25.985, 1.012, "", "", "", "", "", "", "", "", 
  2.963234*^6, 102.931, 35.7, 11.232, 7.571, 8787.58, 1.8, 341.01, 7.11, 1.5, 
  52.1, 94.043, 4.2, 75.09}, {"ARM", "Asia", "Armenia", "2020-05-25", 6661., 
  359., 81., 4., 2247.882, 121.151, 27.335, 1.35, "", "", "", "", "", "", "", 
  "", 2.963234*^6, 102.931, 35.7, 11.232, 7.571, 8787.58, 1.8, 341.01, 7.11, 
  1.5, 52.1, 94.043, 4.2, 75.09}, {"ARM", "Asia", "Armenia", "2020-05-26", 
  7113., 452., 87., 6., 2400.418, 152.536, 29.36, 2.025, "", "", "", "", "", 
  "", "", "", 2.963234*^6, 102.931, 35.7, 11.232, 7.571, 8787.58, 1.8, 
  341.01, 7.11, 1.5, 52.1, 94.043, 4.2, 75.09}, 
 {"ARM", "Asia", "Armenia", "2020-05-27", 7402., 289., 91., 4., 2497.947, 
  97.529, 30.71, 1.35, "", "", "", "", "", "", "", "", 2.963234*^6, 102.931, 
  35.7, 11.232, 7.571, 8787.58, 1.8, 341.01, 7.11, 1.5, 52.1, 94.043, 4.2, 
  75.09}, {"ARM", "Asia", "Armenia", "2020-05-28", 7774., 372., 98., 7., 
  2623.485, 125.539, 33.072, 2.362, "", "", "", "", "", "", "", "", 
  2.963234*^6, 102.931, 35.7, 11.232, 7.571, 8787.58, 1.8, 341.01, 7.11, 1.5, 
  52.1, 94.043, 4.2, 75.09}, {"ARM", "Asia", "Armenia", "2020-05-29", 8216., 
  442., 113., 15., 2772.646, 149.161, 38.134, 5.062, "", "", "", "", "", "", 
  "", "", 2.963234*^6, 102.931, 35.7, 11.232, 7.571, 8787.58, 1.8, 341.01, 
  7.11, 1.5, 52.1, 94.043, 4.2, 75.09}, {"ARM", "Asia", "Armenia", 
  "2020-05-30", 8676., 460., 120., 7., 2927.882, 155.236, 40.496, 2.362, "", 
  "", "", "", "", "", "", "", 2.963234*^6, 102.931, 35.7, 11.232, 7.571, 
  8787.58, 1.8, 341.01, 7.11, 1.5, 52.1, 94.043, 4.2, 75.09}, 
 {"ARM", "Asia", "Armenia", "2020-05-31", 8927., 251., 127., 7., 3012.587, 
  84.705, 42.859, 2.362, "", "", "", "", "", "", "", "", 2.963234*^6, 
  102.931, 35.7, 11.232, 7.571, 8787.58, 1.8, 341.01, 7.11, 1.5, 52.1, 
  94.043, 4.2, 75.09}, {"ARM", "Asia", "Armenia", "2020-06-01", 9282., 355., 
  131., 4., 3132.388, 119.802, 44.208, 1.35, "", "", "", "", "", "", "", "", 
  2.963234*^6, 102.931, 35.7, 11.232, 7.571, 8787.58, 1.8, 341.01, 7.11, 1.5, 
  52.1, 94.043, 4.2, 75.09}, {"ARM", "Asia", "Armenia", "2020-06-02", 9492., 
  210., 139., 8., 3203.257, 70.869, 46.908, 2.7, "", "", "", "", "", "", "", 
  "", 2.963234*^6, 102.931, 35.7, 11.232, 7.571, 8787.58, 1.8, 341.01, 7.11, 
  1.5, 52.1, 94.043, 4.2, 75.09}, {"ARM", "Asia", "Armenia", "2020-06-03", 
  10009., 517., 158., 19., 3377.729, 174.472, 53.32, 6.412, "", "", "", "", 
  "", "", "", "", 2.963234*^6, 102.931, 35.7, 11.232, 7.571, 8787.58, 1.8, 
  341.01, 7.11, 1.5, 52.1, 94.043, 4.2, 75.09}, 
 {"ARM", "Asia", "Armenia", "2020-06-04", 10524., 515., 170., 12., 3551.525, 
  173.797, 57.37, 4.05, "", "", "", "", "", "", "", "", 2.963234*^6, 102.931, 
  35.7, 11.232, 7.571, 8787.58, 1.8, 341.01, 7.11, 1.5, 52.1, 94.043, 4.2, 
  75.09}, {"ARM", "Asia", "Armenia", "2020-06-05", 11221., 697., 176., 6., 
  3786.741, 235.216, 59.395, 2.025, "", "", "", "", "", "", "", "", 
  2.963234*^6, 102.931, 35.7, 11.232, 7.571, 8787.58, 1.8, 341.01, 7.11, 1.5, 
  52.1, 94.043, 4.2, 75.09}, {"ARM", "Asia", "Armenia", "2020-06-06", 11817., 
  596., 183., 7., 3987.873, 201.132, 61.757, 2.362, "", "", "", "", "", "", 
  "", "", 2.963234*^6, 102.931, 35.7, 11.232, 7.571, 8787.58, 1.8, 341.01, 
  7.11, 1.5, 52.1, 94.043, 4.2, 75.09}, {"ARM", "Asia", "Armenia", 
  "2020-06-07", 12364., 547., 190., 7., 4172.468, 184.596, 64.119, 2.362, "", 
  "", "", "", "", "", "", "", 2.963234*^6, 102.931, 35.7, 11.232, 7.571, 
  8787.58, 1.8, 341.01, 7.11, 1.5, 52.1, 94.043, 4.2, 75.09}, 
 {"ARM", "Asia", "Armenia", "2020-06-08", 13130., 766., 200., 10., 4430.97, 
  258.501, 67.494, 3.375, "", "", "", "", "", "", "", "", 2.963234*^6, 
  102.931, 35.7, 11.232, 7.571, 8787.58, 1.8, 341.01, 7.11, 1.5, 52.1, 
  94.043, 4.2, 75.09}, {"ARM", "Asia", "Armenia", "2020-06-09", 13325., 195., 
  211., 11., 4496.776, 65.806, 71.206, 3.712, "", "", "", "", "", "", "", "", 
  2.963234*^6, 102.931, 35.7, 11.232, 7.571, 8787.58, 1.8, 341.01, 7.11, 1.5, 
  52.1, 94.043, 4.2, 75.09}, {"ARM", "Asia", "Armenia", "2020-06-10", 13675., 
  350., 217., 6., 4614.89, 118.114, 73.231, 2.025, "", "", "", "", "", "", 
  "", "", 2.963234*^6, 102.931, 35.7, 11.232, 7.571, 8787.58, 1.8, 341.01, 
  7.11, 1.5, 52.1, 94.043, 4.2, 75.09}, {"ARM", "Asia", "Armenia", 
  "2020-06-11", 14103., 428., 227., 10., 4759.327, 144.437, 76.605, 3.375, 
  "", "", "", "", "", "", "", "", 2.963234*^6, 102.931, 35.7, 11.232, 7.571, 
  8787.58, 1.8, 341.01, 7.11, 1.5, 52.1, 94.043, 4.2, 75.09}, 
 {"ARM", "Asia", "Armenia", "2020-06-12", 14669., 566., 245., 18., 4950.335, 
  191.008, 82.68, 6.074, "", "", "", "", "", "", "", "", 2.963234*^6, 
  102.931, 35.7, 11.232, 7.571, 8787.58, 1.8, 341.01, 7.11, 1.5, 52.1, 
  94.043, 4.2, 75.09}, {"ARM", "Asia", "Armenia", "2020-06-13", 15281., 612., 
  258., 13., 5156.866, 206.531, 87.067, 4.387, "", "", "", "", "", "", "", 
  "", 2.963234*^6, 102.931, 35.7, 11.232, 7.571, 8787.58, 1.8, 341.01, 7.11, 
  1.5, 52.1, 94.043, 4.2, 75.09}, {"ARM", "Asia", "Armenia", "2020-06-14", 
  16004., 723., 264., 6., 5400.856, 243.99, 89.092, 2.025, "", "", "", "", 
  "", "", "", "", 2.963234*^6, 102.931, 35.7, 11.232, 7.571, 8787.58, 1.8, 
  341.01, 7.11, 1.5, 52.1, 94.043, 4.2, 75.09}, 
 {"ARM", "Asia", "Armenia", "2020-06-15", 16667., 663., 269., 5., 5624.598, 
  223.742, 90.779, 1.687, "", "", "", "", "", "", "", "", 2.963234*^6, 
  102.931, 35.7, 11.232, 7.571, 8787.58, 1.8, 341.01, 7.11, 1.5, 52.1, 
  94.043, 4.2, 75.09}, {"ARM", "Asia", "Armenia", "2020-06-16", 17064., 397., 
  285., 16., 5758.573, 133.975, 96.179, 5.4, "", "", "", "", "", "", "", "", 
  2.963234*^6, 102.931, 35.7, 11.232, 7.571, 8787.58, 1.8, 341.01, 7.11, 1.5, 
  52.1, 94.043, 4.2, 75.09}, {"ARM", "Asia", "Armenia", "2020-06-17", 17489., 
  425., 293., 8., 5901.998, 143.424, 98.878, 2.7, "", "", "", "", "", "", "", 
  "", 2.963234*^6, 102.931, 35.7, 11.232, 7.571, 8787.58, 1.8, 341.01, 7.11, 
  1.5, 52.1, 94.043, 4.2, 75.09}, {"ARM", "Asia", "Armenia", "2020-06-18", 
  18033., 544., 302., 9., 6085.581, 183.583, 101.916, 3.037, "", "", "", "", 
  "", "", "", "", 2.963234*^6, 102.931, 35.7, 11.232, 7.571, 8787.58, 1.8, 
  341.01, 7.11, 1.5, 52.1, 94.043, 4.2, 75.09}, 
 {"ARM", "Asia", "Armenia", "2020-06-19", 18698., 665., 309., 7., 6309.998, 
  224.417, 104.278, 2.362, "", "", "", "", "", "", "", "", 2.963234*^6, 
  102.931, 35.7, 11.232, 7.571, 8787.58, 1.8, 341.01, 7.11, 1.5, 52.1, 
  94.043, 4.2, 75.09}, {"ARM", "Asia", "Armenia", "2020-06-20", 19157., 459., 
  319., 10., 6464.896, 154.898, 107.653, 3.375, "", "", "", "", "", "", "", 
  "", 2.963234*^6, 102.931, 35.7, 11.232, 7.571, 8787.58, 1.8, 341.01, 7.11, 
  1.5, 52.1, 94.043, 4.2, 75.09}, {"ARM", "Asia", "Armenia", "2020-06-21", 
  19708., 551., 332., 13., 6650.842, 185.945, 112.04, 4.387, "", "", "", "", 
  "", "", "", "", 2.963234*^6, 102.931, 35.7, 11.232, 7.571, 8787.58, 1.8, 
  341.01, 7.11, 1.5, 52.1, 94.043, 4.2, 75.09}, 
 {"ARM", "Asia", "Armenia", "2020-06-22", 20588., 880., 360., 28., 6947.814, 
  296.973, 121.489, 9.449, "", "", "", "", "", "", "", "", 2.963234*^6, 
  102.931, 35.7, 11.232, 7.571, 8787.58, 1.8, 341.01, 7.11, 1.5, 52.1, 
  94.043, 4.2, 75.09}, {"ARM", "Asia", "Armenia", "2020-06-23", 20588., 0., 
  360., 0., 6947.814, 0., 121.489, 0., "", "", "", "", "", "", "", "", 
  2.963234*^6, 102.931, 35.7, 11.232, 7.571, 8787.58, 1.8, 341.01, 7.11, 1.5, 
  52.1, 94.043, 4.2, 75.09}, {"ARM", "Asia", "Armenia", "2020-06-24", 21717., 
  1129., 386., 26., 7328.817, 381.003, 130.263, 8.774, "", "", "", "", "", 
  "", "", "", 2.963234*^6, 102.931, 35.7, 11.232, 7.571, 8787.58, 1.8, 
  341.01, 7.11, 1.5, 52.1, 94.043, 4.2, 75.09}, 
 {"ARM", "Asia", "Armenia", "2020-06-25", 21717., 0., 386., 0., 7328.817, 0., 
  130.263, 0., "", "", "", "", "", "", "", "", 2.963234*^6, 102.931, 35.7, 
  11.232, 7.571, 8787.58, 1.8, 341.01, 7.11, 1.5, 52.1, 94.043, 4.2, 75.09}, 
 {"ARM", "Asia", "Armenia", "2020-06-26", 23247., 1530., 410., 24., 7845.145, 
  516.328, 138.362, 8.099, "", "", "", "", "", "", "", "", 2.963234*^6, 
  102.931, 35.7, 11.232, 7.571, 8787.58, 1.8, 341.01, 7.11, 1.5, 52.1, 
  94.043, 4.2, 75.09}, {"ARM", "Asia", "Armenia", "2020-06-27", 23909., 662., 
  420., 10., 8068.549, 223.405, 141.737, 3.375, "", "", "", "", "", "", "", 
  "", 2.963234*^6, 102.931, 35.7, 11.232, 7.571, 8787.58, 1.8, 341.01, 7.11, 
  1.5, 52.1, 94.043, 4.2, 75.09}, {"ARM", "Asia", "Armenia", "2020-06-28", 
  24645., 736., 426., 6., 8316.927, 248.377, 143.762, 2.025, "", "", "", "", 
  "", "", "", "", 2.963234*^6, 102.931, 35.7, 11.232, 7.571, 8787.58, 1.8, 
  341.01, 7.11, 1.5, 52.1, 94.043, 4.2, 75.09}, 
 {"ARM", "Asia", "Armenia", "2020-06-29", 25127., 482., 433., 7., 8479.587, 
  162.66, 146.124, 2.362, "", "", "", "", "", "", "", "", 2.963234*^6, 
  102.931, 35.7, 11.232, 7.571, 8787.58, 1.8, 341.01, 7.11, 1.5, 52.1, 
  94.043, 4.2, 75.09}, {"ARM", "Asia", "Armenia", "2020-06-30", 25127., 0., 
  433., 0., 8479.587, 0., 146.124, 0., "", "", "", "", "", "", "", "", 
  2.963234*^6, 102.931, 35.7, 11.232, 7.571, 8787.58, 1.8, 341.01, 7.11, 1.5, 
  52.1, 94.043, 4.2, 75.09}, {"ARM", "Asia", "Armenia", "2020-07-01", 25542., 
  415., 443., 10., 8619.637, 140.05, 149.499, 3.375, "", "", "", "", "", "", 
  "", "", 2.963234*^6, 102.931, 35.7, 11.232, 7.571, 8787.58, 1.8, 341.01, 
  7.11, 1.5, 52.1, 94.043, 4.2, 75.09}, {"ARM", "Asia", "Armenia", 
  "2020-07-02", 26065., 523., 453., 10., 8796.133, 176.496, 152.874, 3.375, 
  "", "", "", "", "", "", "", "", 2.963234*^6, 102.931, 35.7, 11.232, 7.571, 
  8787.58, 1.8, 341.01, 7.11, 1.5, 52.1, 94.043, 4.2, 75.09}, 
 {"ARM", "Asia", "Armenia", "2020-07-03", 26658., 593., 459., 6., 8996.252, 
  200.119, 154.898, 2.025, "", "", "", "", "", "", "", "", 2.963234*^6, 
  102.931, 35.7, 11.232, 7.571, 8787.58, 1.8, 341.01, 7.11, 1.5, 52.1, 
  94.043, 4.2, 75.09}, {"ARM", "Asia", "Armenia", "2020-07-04", 27320., 662., 
  469., 10., 9219.657, 223.405, 158.273, 3.375, "", "", "", "", "", "", "", 
  "", 2.963234*^6, 102.931, 35.7, 11.232, 7.571, 8787.58, 1.8, 341.01, 7.11, 
  1.5, 52.1, 94.043, 4.2, 75.09}, {"ARM", "Asia", "Armenia", "2020-07-05", 
  27900., 580., 477., 8., 9415.389, 195.732, 160.973, 2.7, "", "", "", "", 
  "", "", "", "", 2.963234*^6, 102.931, 35.7, 11.232, 7.571, 8787.58, 1.8, 
  341.01, 7.11, 1.5, 52.1, 94.043, 4.2, 75.09}, 
 {"ARM", "Asia", "Armenia", "2020-07-06", 28606., 706., 484., 7., 9653.642, 
  238.253, 163.335, 2.362, "", "", "", "", "", "", "", "", 2.963234*^6, 
  102.931, 35.7, 11.232, 7.571, 8787.58, 1.8, 341.01, 7.11, 1.5, 52.1, 
  94.043, 4.2, 75.09}, {"ARM", "Asia", "Armenia", "2020-07-07", 28936., 330., 
  491., 7., 9765.007, 111.365, 165.697, 2.362, "", "", "", "", "", "", "", 
  "", 2.963234*^6, 102.931, 35.7, 11.232, 7.571, 8787.58, 1.8, 341.01, 7.11, 
  1.5, 52.1, 94.043, 4.2, 75.09}, {"ARM", "Asia", "Armenia", "2020-07-08", 
  29285., 349., 503., 12., 9882.783, 117.777, 169.747, 4.05, "", "", "", "", 
  "", "", "", "", 2.963234*^6, 102.931, 35.7, 11.232, 7.571, 8787.58, 1.8, 
  341.01, 7.11, 1.5, 52.1, 94.043, 4.2, 75.09}, 
 {"ABW", "North America", "Aruba", "2020-03-13", 2., 2., 0., 0., 18.733, 
  18.733, 0., 0., "", "", "", "", "", "", "", 0., 106766., 584.8, 41.2, 
  13.085, 7.452, 35973.781, "", "", 11.62, "", "", "", "", 76.29}, 
 {"ABW", "North America", "Aruba", "2020-03-20", 4., 2., 0., 0., 37.465, 
  18.733, 0., 0., "", "", "", "", "", "", "", 30.56, 106766., 584.8, 41.2, 
  13.085, 7.452, 35973.781, "", "", 11.62, "", "", "", "", 76.29}, 
 {"ABW", "North America", "Aruba", "2020-03-24", 12., 8., 0., 0., 112.395, 
  74.93, 0., 0., "", "", "", "", "", "", "", 41.67, 106766., 584.8, 41.2, 
  13.085, 7.452, 35973.781, "", "", 11.62, "", "", "", "", 76.29}, 
 {"ABW", "North America", "Aruba", "2020-03-25", 17., 5., 0., 0., 159.227, 
  46.831, 0., 0., "", "", "", "", "", "", "", 41.67, 106766., 584.8, 41.2, 
  13.085, 7.452, 35973.781, "", "", 11.62, "", "", "", "", 76.29}, 
 {"ABW", "North America", "Aruba", "2020-03-26", 19., 2., 0., 0., 177.959, 
  18.733, 0., 0., "", "", "", "", "", "", "", 41.67, 106766., 584.8, 41.2, 
  13.085, 7.452, 35973.781, "", "", 11.62, "", "", "", "", 76.29}, 
 {"ABW", "North America", "Aruba", "2020-03-27", 28., 9., 0., 0., 262.256, 
  84.296, 0., 0., "", "", "", "", "", "", "", 41.67, 106766., 584.8, 41.2, 
  13.085, 7.452, 35973.781, "", "", 11.62, "", "", "", "", 76.29}, 
 {"ABW", "North America", "Aruba", "2020-03-28", 28., 0., 0., 0., 262.256, 
  0., 0., 0., "", "", "", "", "", "", "", 41.67, 106766., 584.8, 41.2, 
  13.085, 7.452, 35973.781, "", "", 11.62, "", "", "", "", 76.29}, 
 {"ABW", "North America", "Aruba", "2020-03-29", 28., 0., 0., 0., 262.256, 
  0., 0., 0., "", "", "", "", "", "", "", 82.41, 106766., 584.8, 41.2, 
  13.085, 7.452, 35973.781, "", "", 11.62, "", "", "", "", 76.29}, 
 {"ABW", "North America", "Aruba", "2020-03-30", 50., 22., 0., 0., 468.314, 
  206.058, 0., 0., "", "", "", "", "", "", "", 82.41, 106766., 584.8, 41.2, 
  13.085, 7.452, 35973.781, "", "", 11.62, "", "", "", "", 76.29}, 
 {"ABW", "North America", "Aruba", "2020-04-01", 55., 5., 0., 0., 515.145, 
  46.831, 0., 0., "", "", "", "", "", "", "", 82.41, 106766., 584.8, 41.2, 
  13.085, 7.452, 35973.781, "", "", 11.62, "", "", "", "", 76.29}, 
 {"ABW", "North America", "Aruba", "2020-04-02", 55., 0., 0., 0., 515.145, 
  0., 0., 0., "", "", "", "", "", "", "", 82.41, 106766., 584.8, 41.2, 
  13.085, 7.452, 35973.781, "", "", 11.62, "", "", "", "", 76.29}, 
 {"ABW", "North America", "Aruba", "2020-04-03", 60., 5., 0., 0., 561.977, 
  46.831, 0., 0., "", "", "", "", "", "", "", 82.41, 106766., 584.8, 41.2, 
  13.085, 7.452, 35973.781, "", "", 11.62, "", "", "", "", 76.29}, 
 {"ABW", "North America", "Aruba", "2020-04-04", 62., 2., 0., 0., 580.709, 
  18.733, 0., 0., "", "", "", "", "", "", "", 82.41, 106766., 584.8, 41.2, 
  13.085, 7.452, 35973.781, "", "", 11.62, "", "", "", "", 76.29}, 
 {"ABW", "North America", "Aruba", "2020-04-05", 64., 2., 0., 0., 599.442, 
  18.733, 0., 0., "", "", "", "", "", "", "", 82.41, 106766., 584.8, 41.2, 
  13.085, 7.452, 35973.781, "", "", 11.62, "", "", "", "", 76.29}, 
 {"ABW", "North America", "Aruba", "2020-04-06", 64., 0., 0., 0., 599.442, 
  0., 0., 0., "", "", "", "", "", "", "", 82.41, 106766., 584.8, 41.2, 
  13.085, 7.452, 35973.781, "", "", 11.62, "", "", "", "", 76.29}, 
 {"ABW", "North America", "Aruba", "2020-04-07", 71., 7., 0., 0., 665.006, 
  65.564, 0., 0., "", "", "", "", "", "", "", 82.41, 106766., 584.8, 41.2, 
  13.085, 7.452, 35973.781, "", "", 11.62, "", "", "", "", 76.29}, 
 {"ABW", "North America", "Aruba", "2020-04-08", 74., 3., 0., 0., 693.105, 
  28.099, 0., 0., "", "", "", "", "", "", "", 82.41, 106766., 584.8, 41.2, 
  13.085, 7.452, 35973.781, "", "", 11.62, "", "", "", "", 76.29}, 
 {"ABW", "North America", "Aruba", "2020-04-09", 77., 3., 0., 0., 721.203, 
  28.099, 0., 0., "", "", "", "", "", "", "", 82.41, 106766., 584.8, 41.2, 
  13.085, 7.452, 35973.781, "", "", 11.62, "", "", "", "", 76.29}, 
 {"ABW", "North America", "Aruba", "2020-04-10", 82., 5., 0., 0., 768.035, 
  46.831, 0., 0., "", "", "", "", "", "", "", 86.11, 106766., 584.8, 41.2, 
  13.085, 7.452, 35973.781, "", "", 11.62, "", "", "", "", 76.29}, 
 {"ABW", "North America", "Aruba", "2020-04-11", 86., 4., 0., 0., 805.5, 
  37.465, 0., 0., "", "", "", "", "", "", "", 82.41, 106766., 584.8, 41.2, 
  13.085, 7.452, 35973.781, "", "", 11.62, "", "", "", "", 76.29}, 
 {"ABW", "North America", "Aruba", "2020-04-12", 92., 6., 0., 0., 861.698, 
  56.198, 0., 0., "", "", "", "", "", "", "", 86.11, 106766., 584.8, 41.2, 
  13.085, 7.452, 35973.781, "", "", 11.62, "", "", "", "", 76.29}, 
 {"ABW", "North America", "Aruba", "2020-04-13", 92., 0., 0., 0., 861.698, 
  0., 0., 0., "", "", "", "", "", "", "", 86.11, 106766., 584.8, 41.2, 
  13.085, 7.452, 35973.781, "", "", 11.62, "", "", "", "", 76.29}, 
 {"ABW", "North America", "Aruba", "2020-04-14", 92., 0., 0., 0., 861.698, 
  0., 0., 0., "", "", "", "", "", "", "", 82.41, 106766., 584.8, 41.2, 
  13.085, 7.452, 35973.781, "", "", 11.62, "", "", "", "", 76.29}, 
 {"ABW", "North America", "Aruba", "2020-04-15", 92., 0., 0., 0., 861.698, 
  0., 0., 0., "", "", "", "", "", "", "", 82.41, 106766., 584.8, 41.2, 
  13.085, 7.452, 35973.781, "", "", 11.62, "", "", "", "", 76.29}, 
 {"ABW", "North America", "Aruba", "2020-04-16", 93., 1., 1., 1., 871.064, 
  9.366, 9.366, 9.366, "", "", "", "", "", "", "", 82.41, 106766., 584.8, 
  41.2, 13.085, 7.452, 35973.781, "", "", 11.62, "", "", "", "", 76.29}, 
 {"ABW", "North America", "Aruba", "2020-04-17", 95., 2., 1., 0., 889.796, 
  18.733, 9.366, 0., "", "", "", "", "", "", "", 82.41, 106766., 584.8, 41.2, 
  13.085, 7.452, 35973.781, "", "", 11.62, "", "", "", "", 76.29}, 
 {"ABW", "North America", "Aruba", "2020-04-18", 96., 1., 2., 1., 899.163, 
  9.366, 18.733, 9.366, "", "", "", "", "", "", "", 85.19, 106766., 584.8, 
  41.2, 13.085, 7.452, 35973.781, "", "", 11.62, "", "", "", "", 76.29}, 
 {"ABW", "North America", "Aruba", "2020-04-19", 96., 0., 2., 0., 899.163, 
  0., 18.733, 0., "", "", "", "", "", "", "", 85.19, 106766., 584.8, 41.2, 
  13.085, 7.452, 35973.781, "", "", 11.62, "", "", "", "", 76.29}, 
 {"ABW", "North America", "Aruba", "2020-04-20", 97., 1., 2., 0., 908.529, 
  9.366, 18.733, 0., "", "", "", "", "", "", "", 82.41, 106766., 584.8, 41.2, 
  13.085, 7.452, 35973.781, "", "", 11.62, "", "", "", "", 76.29}, 
 {"ABW", "North America", "Aruba", "2020-04-21", 97., 0., 2., 0., 908.529, 
  0., 18.733, 0., "", "", "", "", "", "", "", 82.41, 106766., 584.8, 41.2, 
  13.085, 7.452, 35973.781, "", "", 11.62, "", "", "", "", 76.29}, 
 {"ABW", "North America", "Aruba", "2020-04-22", 97., 0., 2., 0., 908.529, 
  0., 18.733, 0., "", "", "", "", "", "", "", 82.41, 106766., 584.8, 41.2, 
  13.085, 7.452, 35973.781, "", "", 11.62, "", "", "", "", 76.29}, 
 {"ABW", "North America", "Aruba", "2020-04-23", 100., 3., 2., 0., 936.628, 
  28.099, 18.733, 0., "", "", "", "", "", "", "", 82.41, 106766., 584.8, 
  41.2, 13.085, 7.452, 35973.781, "", "", 11.62, "", "", "", "", 76.29}, 
 {"ABW", "North America", "Aruba", "2020-04-24", 100., 0., 2., 0., 936.628, 
  0., 18.733, 0., "", "", "", "", "", "", "", 82.41, 106766., 584.8, 41.2, 
  13.085, 7.452, 35973.781, "", "", 11.62, "", "", "", "", 76.29}, 
 {"ABW", "North America", "Aruba", "2020-04-25", 100., 0., 2., 0., 936.628, 
  0., 18.733, 0., "", "", "", "", "", "", "", 82.41, 106766., 584.8, 41.2, 
  13.085, 7.452, 35973.781, "", "", 11.62, "", "", "", "", 76.29}, 
 {"ABW", "North America", "Aruba", "2020-04-26", 100., 0., 2., 0., 936.628, 
  0., 18.733, 0., "", "", "", "", "", "", "", 82.41, 106766., 584.8, 41.2, 
  13.085, 7.452, 35973.781, "", "", 11.62, "", "", "", "", 76.29}, 
 {"ABW", "North America", "Aruba", "2020-04-27", 100., 0., 2., 0., 936.628, 
  0., 18.733, 0., "", "", "", "", "", "", "", 82.41, 106766., 584.8, 41.2, 
  13.085, 7.452, 35973.781, "", "", 11.62, "", "", "", "", 76.29}, 
 {"ABW", "North America", "Aruba", "2020-04-28", 100., 0., 2., 0., 936.628, 
  0., 18.733, 0., "", "", "", "", "", "", "", 82.41, 106766., 584.8, 41.2, 
  13.085, 7.452, 35973.781, "", "", 11.62, "", "", "", "", 76.29}, 
 {"ABW", "North America", "Aruba", "2020-04-29", 100., 0., 2., 0., 936.628, 
  0., 18.733, 0., "", "", "", "", "", "", "", 82.41, 106766., 584.8, 41.2, 
  13.085, 7.452, 35973.781, "", "", 11.62, "", "", "", "", 76.29}, 
 {"ABW", "North America", "Aruba", "2020-04-30", 100., 0., 2., 0., 936.628, 
  0., 18.733, 0., "", "", "", "", "", "", "", 82.41, 106766., 584.8, 41.2, 
  13.085, 7.452, 35973.781, "", "", 11.62, "", "", "", "", 76.29}, 
 {"ABW", "North America", "Aruba", "2020-05-01", 100., 0., 2., 0., 936.628, 
  0., 18.733, 0., "", "", "", "", "", "", "", 82.41, 106766., 584.8, 41.2, 
  13.085, 7.452, 35973.781, "", "", 11.62, "", "", "", "", 76.29}, 
 {"ABW", "North America", "Aruba", "2020-05-02", 100., 0., 2., 0., 936.628, 
  0., 18.733, 0., "", "", "", "", "", "", "", 82.41, 106766., 584.8, 41.2, 
  13.085, 7.452, 35973.781, "", "", 11.62, "", "", "", "", 76.29}, 
 {"ABW", "North America", "Aruba", "2020-05-03", 100., 0., 2., 0., 936.628, 
  0., 18.733, 0., "", "", "", "", "", "", "", 82.41, 106766., 584.8, 41.2, 
  13.085, 7.452, 35973.781, "", "", 11.62, "", "", "", "", 76.29}, 
 {"ABW", "North America", "Aruba", "2020-05-04", 100., 0., 2., 0., 936.628, 
  0., 18.733, 0., "", "", "", "", "", "", "", 78.7, 106766., 584.8, 41.2, 
  13.085, 7.452, 35973.781, "", "", 11.62, "", "", "", "", 76.29}, 
 {"ABW", "North America", "Aruba", "2020-05-05", 100., 0., 2., 0., 936.628, 
  0., 18.733, 0., "", "", "", "", "", "", "", 78.7, 106766., 584.8, 41.2, 
  13.085, 7.452, 35973.781, "", "", 11.62, "", "", "", "", 76.29}, 
 {"ABW", "North America", "Aruba", "2020-05-06", 100., 0., 2., 0., 936.628, 
  0., 18.733, 0., "", "", "", "", "", "", "", 78.7, 106766., 584.8, 41.2, 
  13.085, 7.452, 35973.781, "", "", 11.62, "", "", "", "", 76.29}, 
 {"ABW", "North America", "Aruba", "2020-05-07", 101., 1., 2., 0., 945.994, 
  9.366, 18.733, 0., "", "", "", "", "", "", "", 78.7, 106766., 584.8, 41.2, 
  13.085, 7.452, 35973.781, "", "", 11.62, "", "", "", "", 76.29}, 
 {"ABW", "North America", "Aruba", "2020-05-08", 101., 0., 3., 1., 945.994, 
  0., 28.099, 9.366, "", "", "", "", "", "", "", 78.7, 106766., 584.8, 41.2, 
  13.085, 7.452, 35973.781, "", "", 11.62, "", "", "", "", 76.29}, 
 {"ABW", "North America", "Aruba", "2020-05-09", 101., 0., 3., 0., 945.994, 
  0., 28.099, 0., "", "", "", "", "", "", "", 78.7, 106766., 584.8, 41.2, 
  13.085, 7.452, 35973.781, "", "", 11.62, "", "", "", "", 76.29}, 
 {"ABW", "North America", "Aruba", "2020-05-10", 101., 0., 3., 0., 945.994, 
  0., 28.099, 0., "", "", "", "", "", "", "", 78.7, 106766., 584.8, 41.2, 
  13.085, 7.452, 35973.781, "", "", 11.62, "", "", "", "", 76.29}, 
 {"ABW", "North America", "Aruba", "2020-05-11", 101., 0., 3., 0., 945.994, 
  0., 28.099, 0., "", "", "", "", "", "", "", 78.7, 106766., 584.8, 41.2, 
  13.085, 7.452, 35973.781, "", "", 11.62, "", "", "", "", 76.29}, 
 {"ABW", "North America", "Aruba", "2020-05-12", 101., 0., 3., 0., 945.994, 
  0., 28.099, 0., "", "", "", "", "", "", "", 78.7, 106766., 584.8, 41.2, 
  13.085, 7.452, 35973.781, "", "", 11.62, "", "", "", "", 76.29}, 
 {"ABW", "North America", "Aruba", "2020-05-13", 101., 0., 3., 0., 945.994, 
  0., 28.099, 0., "", "", "", "", "", "", "", 78.7, 106766., 584.8, 41.2, 
  13.085, 7.452, 35973.781, "", "", 11.62, "", "", "", "", 76.29}, 
 {"ABW", "North America", "Aruba", "2020-05-14", 101., 0., 3., 0., 945.994, 
  0., 28.099, 0., "", "", "", "", "", "", "", 78.7, 106766., 584.8, 41.2, 
  13.085, 7.452, 35973.781, "", "", 11.62, "", "", "", "", 76.29}, 
 {"ABW", "North America", "Aruba", "2020-05-15", 101., 0., 3., 0., 945.994, 
  0., 28.099, 0., "", "", "", "", "", "", "", 78.7, 106766., 584.8, 41.2, 
  13.085, 7.452, 35973.781, "", "", 11.62, "", "", "", "", 76.29}, 
 {"ABW", "North America", "Aruba", "2020-05-16", 101., 0., 3., 0., 945.994, 
  0., 28.099, 0., "", "", "", "", "", "", "", 78.7, 106766., 584.8, 41.2, 
  13.085, 7.452, 35973.781, "", "", 11.62, "", "", "", "", 76.29}, 
 {"ABW", "North America", "Aruba", "2020-05-17", 101., 0., 3., 0., 945.994, 
  0., 28.099, 0., "", "", "", "", "", "", "", 78.7, 106766., 584.8, 41.2, 
  13.085, 7.452, 35973.781, "", "", 11.62, "", "", "", "", 76.29}, 
 {"ABW", "North America", "Aruba", "2020-05-18", 101., 0., 3., 0., 945.994, 
  0., 28.099, 0., "", "", "", "", "", "", "", 45.37, 106766., 584.8, 41.2, 
  13.085, 7.452, 35973.781, "", "", 11.62, "", "", "", "", 76.29}, 
 {"ABW", "North America", "Aruba", "2020-05-19", 101., 0., 3., 0., 945.994, 
  0., 28.099, 0., "", "", "", "", "", "", "", 45.37, 106766., 584.8, 41.2, 
  13.085, 7.452, 35973.781, "", "", 11.62, "", "", "", "", 76.29}, 
 {"ABW", "North America", "Aruba", "2020-05-20", 101., 0., 3., 0., 945.994, 
  0., 28.099, 0., "", "", "", "", "", "", "", 45.37, 106766., 584.8, 41.2, 
  13.085, 7.452, 35973.781, "", "", 11.62, "", "", "", "", 76.29}, 
 {"ABW", "North America", "Aruba", "2020-05-21", 101., 0., 3., 0., 945.994, 
  0., 28.099, 0., "", "", "", "", "", "", "", 45.37, 106766., 584.8, 41.2, 
  13.085, 7.452, 35973.781, "", "", 11.62, "", "", "", "", 76.29}, 
 {"ABW", "North America", "Aruba", "2020-05-22", 101., 0., 3., 0., 945.994, 
  0., 28.099, 0., "", "", "", "", "", "", "", 45.37, 106766., 584.8, 41.2, 
  13.085, 7.452, 35973.781, "", "", 11.62, "", "", "", "", 76.29}, 
 {"ABW", "North America", "Aruba", "2020-05-23", 101., 0., 3., 0., 945.994, 
  0., 28.099, 0., "", "", "", "", "", "", "", 45.37, 106766., 584.8, 41.2, 
  13.085, 7.452, 35973.781, "", "", 11.62, "", "", "", "", 76.29}, 
 {"ABW", "North America", "Aruba", "2020-05-24", 101., 0., 3., 0., 945.994, 
  0., 28.099, 0., "", "", "", "", "", "", "", 45.37, 106766., 584.8, 41.2, 
  13.085, 7.452, 35973.781, "", "", 11.62, "", "", "", "", 76.29}, 
 {"ABW", "North America", "Aruba", "2020-05-25", 101., 0., 3., 0., 945.994, 
  0., 28.099, 0., "", "", "", "", "", "", "", 45.37, 106766., 584.8, 41.2, 
  13.085, 7.452, 35973.781, "", "", 11.62, "", "", "", "", 76.29}, 
 {"ABW", "North America", "Aruba", "2020-05-26", 101., 0., 3., 0., 945.994, 
  0., 28.099, 0., "", "", "", "", "", "", "", 45.37, 106766., 584.8, 41.2, 
  13.085, 7.452, 35973.781, "", "", 11.62, "", "", "", "", 76.29}, 
 {"ABW", "North America", "Aruba", "2020-05-27", 101., 0., 3., 0., 945.994, 
  0., 28.099, 0., "", "", "", "", "", "", "", 45.37, 106766., 584.8, 41.2, 
  13.085, 7.452, 35973.781, "", "", 11.62, "", "", "", "", 76.29}, 
 {"ABW", "North America", "Aruba", "2020-05-28", 101., 0., 3., 0., 945.994, 
  0., 28.099, 0., "", "", "", "", "", "", "", 41.67, 106766., 584.8, 41.2, 
  13.085, 7.452, 35973.781, "", "", 11.62, "", "", "", "", 76.29}, 
 {"ABW", "North America", "Aruba", "2020-05-29", 101., 0., 3., 0., 945.994, 
  0., 28.099, 0., "", "", "", "", "", "", "", 41.67, 106766., 584.8, 41.2, 
  13.085, 7.452, 35973.781, "", "", 11.62, "", "", "", "", 76.29}, 
 {"ABW", "North America", "Aruba", "2020-05-30", 101., 0., 3., 0., 945.994, 
  0., 28.099, 0., "", "", "", "", "", "", "", 41.67, 106766., 584.8, 41.2, 
  13.085, 7.452, 35973.781, "", "", 11.62, "", "", "", "", 76.29}, 
 {"ABW", "North America", "Aruba", "2020-05-31", 101., 0., 3., 0., 945.994, 
  0., 28.099, 0., "", "", "", "", "", "", "", 36.11, 106766., 584.8, 41.2, 
  13.085, 7.452, 35973.781, "", "", 11.62, "", "", "", "", 76.29}, 
 {"ABW", "North America", "Aruba", "2020-06-01", 101., 0., 3., 0., 945.994, 
  0., 28.099, 0., "", "", "", "", "", "", "", 36.11, 106766., 584.8, 41.2, 
  13.085, 7.452, 35973.781, "", "", 11.62, "", "", "", "", 76.29}, 
 {"ABW", "North America", "Aruba", "2020-06-02", 101., 0., 3., 0., 945.994, 
  0., 28.099, 0., "", "", "", "", "", "", "", 36.11, 106766., 584.8, 41.2, 
  13.085, 7.452, 35973.781, "", "", 11.62, "", "", "", "", 76.29}, 
 {"ABW", "North America", "Aruba", "2020-06-03", 101., 0., 3., 0., 945.994, 
  0., 28.099, 0., "", "", "", "", "", "", "", 36.11, 106766., 584.8, 41.2, 
  13.085, 7.452, 35973.781, "", "", 11.62, "", "", "", "", 76.29}, 
 {"ABW", "North America", "Aruba", "2020-06-04", 101., 0., 3., 0., 945.994, 
  0., 28.099, 0., "", "", "", "", "", "", "", 36.11, 106766., 584.8, 41.2, 
  13.085, 7.452, 35973.781, "", "", 11.62, "", "", "", "", 76.29}, 
 {"ABW", "North America", "Aruba", "2020-06-05", 101., 0., 3., 0., 945.994, 
  0., 28.099, 0., "", "", "", "", "", "", "", 36.11, 106766., 584.8, 41.2, 
  13.085, 7.452, 35973.781, "", "", 11.62, "", "", "", "", 76.29}, 
 {"ABW", "North America", "Aruba", "2020-06-06", 101., 0., 3., 0., 945.994, 
  0., 28.099, 0., "", "", "", "", "", "", "", 36.11, 106766., 584.8, 41.2, 
  13.085, 7.452, 35973.781, "", "", 11.62, "", "", "", "", 76.29}, 
 {"ABW", "North America", "Aruba", "2020-06-07", 101., 0., 3., 0., 945.994, 
  0., 28.099, 0., "", "", "", "", "", "", "", 36.11, 106766., 584.8, 41.2, 
  13.085, 7.452, 35973.781, "", "", 11.62, "", "", "", "", 76.29}, 
 {"ABW", "North America", "Aruba", "2020-06-08", 101., 0., 3., 0., 945.994, 
  0., 28.099, 0., "", "", "", "", "", "", "", 36.11, 106766., 584.8, 41.2, 
  13.085, 7.452, 35973.781, "", "", 11.62, "", "", "", "", 76.29}, 
 {"ABW", "North America", "Aruba", "2020-06-09", 101., 0., 3., 0., 945.994, 
  0., 28.099, 0., "", "", "", "", "", "", "", 36.11, 106766., 584.8, 41.2, 
  13.085, 7.452, 35973.781, "", "", 11.62, "", "", "", "", 76.29}, 
 {"ABW", "North America", "Aruba", "2020-06-10", 101., 0., 3., 0., 945.994, 
  0., 28.099, 0., "", "", "", "", "", "", "", 32.41, 106766., 584.8, 41.2, 
  13.085, 7.452, 35973.781, "", "", 11.62, "", "", "", "", 76.29}, 
 {"ABW", "North America", "Aruba", "2020-06-11", 101., 0., 3., 0., 945.994, 
  0., 28.099, 0., "", "", "", "", "", "", "", 32.41, 106766., 584.8, 41.2, 
  13.085, 7.452, 35973.781, "", "", 11.62, "", "", "", "", 76.29}, 
 {"ABW", "North America", "Aruba", "2020-06-12", 101., 0., 3., 0., 945.994, 
  0., 28.099, 0., "", "", "", "", "", "", "", 32.41, 106766., 584.8, 41.2, 
  13.085, 7.452, 35973.781, "", "", 11.62, "", "", "", "", 76.29}, 
 {"ABW", "North America", "Aruba", "2020-06-13", 101., 0., 3., 0., 945.994, 
  0., 28.099, 0., "", "", "", "", "", "", "", 32.41, 106766., 584.8, 41.2, 
  13.085, 7.452, 35973.781, "", "", 11.62, "", "", "", "", 76.29}, 
 {"ABW", "North America", "Aruba", "2020-06-14", 101., 0., 3., 0., 945.994, 
  0., 28.099, 0., "", "", "", "", "", "", "", 32.41, 106766., 584.8, 41.2, 
  13.085, 7.452, 35973.781, "", "", 11.62, "", "", "", "", 76.29}, 
 {"ABW", "North America", "Aruba", "2020-06-15", 101., 0., 3., 0., 945.994, 
  0., 28.099, 0., "", "", "", "", "", "", "", 32.41, 106766., 584.8, 41.2, 
  13.085, 7.452, 35973.781, "", "", 11.62, "", "", "", "", 76.29}, 
 {"ABW", "North America", "Aruba", "2020-06-16", 101., 0., 3., 0., 945.994, 
  0., 28.099, 0., "", "", "", "", "", "", "", 32.41, 106766., 584.8, 41.2, 
  13.085, 7.452, 35973.781, "", "", 11.62, "", "", "", "", 76.29}, 
 {"ABW", "North America", "Aruba", "2020-06-17", 101., 0., 3., 0., 945.994, 
  0., 28.099, 0., "", "", "", "", "", "", "", 32.41, 106766., 584.8, 41.2, 
  13.085, 7.452, 35973.781, "", "", 11.62, "", "", "", "", 76.29}, 
 {"ABW", "North America", "Aruba", "2020-06-18", 101., 0., 3., 0., 945.994, 
  0., 28.099, 0., "", "", "", "", "", "", "", 32.41, 106766., 584.8, 41.2, 
  13.085, 7.452, 35973.781, "", "", 11.62, "", "", "", "", 76.29}, 
 {"ABW", "North America", "Aruba", "2020-06-19", 101., 0., 3., 0., 945.994, 
  0., 28.099, 0., "", "", "", "", "", "", "", 32.41, 106766., 584.8, 41.2, 
  13.085, 7.452, 35973.781, "", "", 11.62, "", "", "", "", 76.29}, 
 {"ABW", "North America", "Aruba", "2020-06-20", 101., 0., 3., 0., 945.994, 
  0., 28.099, 0., "", "", "", "", "", "", "", 32.41, 106766., 584.8, 41.2, 
  13.085, 7.452, 35973.781, "", "", 11.62, "", "", "", "", 76.29}, 
 {"ABW", "North America", "Aruba", "2020-06-21", 101., 0., 3., 0., 945.994, 
  0., 28.099, 0., "", "", "", "", "", "", "", 32.41, 106766., 584.8, 41.2, 
  13.085, 7.452, 35973.781, "", "", 11.62, "", "", "", "", 76.29}, 
 {"ABW", "North America", "Aruba", "2020-06-22", 101., 0., 3., 0., 945.994, 
  0., 28.099, 0., "", "", "", "", "", "", "", 32.41, 106766., 584.8, 41.2, 
  13.085, 7.452, 35973.781, "", "", 11.62, "", "", "", "", 76.29}, 
 {"ABW", "North America", "Aruba", "2020-06-23", 101., 0., 3., 0., 945.994, 
  0., 28.099, 0., "", "", "", "", "", "", "", 32.41, 106766., 584.8, 41.2, 
  13.085, 7.452, 35973.781, "", "", 11.62, "", "", "", "", 76.29}, 
 {"ABW", "North America", "Aruba", "2020-06-24", 101., 0., 3., 0., 945.994, 
  0., 28.099, 0., "", "", "", "", "", "", "", 32.41, 106766., 584.8, 41.2, 
  13.085, 7.452, 35973.781, "", "", 11.62, "", "", "", "", 76.29}, 
 {"ABW", "North America", "Aruba", "2020-06-25", 101., 0., 3., 0., 945.994, 
  0., 28.099, 0., "", "", "", "", "", "", "", "", 106766., 584.8, 41.2, 
  13.085, 7.452, 35973.781, "", "", 11.62, "", "", "", "", 76.29}, 
 {"ABW", "North America", "Aruba", "2020-06-26", 101., 0., 3., 0., 945.994, 
  0., 28.099, 0., "", "", "", "", "", "", "", "", 106766., 584.8, 41.2, 
  13.085, 7.452, 35973.781, "", "", 11.62, "", "", "", "", 76.29}, 
 {"ABW", "North America", "Aruba", "2020-06-27", 101., 0., 3., 0., 945.994, 
  0., 28.099, 0., "", "", "", "", "", "", "", "", 106766., 584.8, 41.2, 
  13.085, 7.452, 35973.781, "", "", 11.62, "", "", "", "", 76.29}, 
 {"ABW", "North America", "Aruba", "2020-06-28", 101., 0., 3., 0., 945.994, 
  0., 28.099, 0., "", "", "", "", "", "", "", "", 106766., 584.8, 41.2, 
  13.085, 7.452, 35973.781, "", "", 11.62, "", "", "", "", 76.29}, 
 {"ABW", "North America", "Aruba", "2020-06-29", 101., 0., 3., 0., 945.994, 
  0., 28.099, 0., "", "", "", "", "", "", "", "", 106766., 584.8, 41.2, 
  13.085, 7.452, 35973.781, "", "", 11.62, "", "", "", "", 76.29}, 
 {"ABW", "North America", "Aruba", "2020-06-30", 103., 2., 3., 0., 964.727, 
  18.733, 28.099, 0., "", "", "", "", "", "", "", "", 106766., 584.8, 41.2, 
  13.085, 7.452, 35973.781, "", "", 11.62, "", "", "", "", 76.29}, 
 {"ABW", "North America", "Aruba", "2020-07-01", 103., 0., 3., 0., 964.727, 
  0., 28.099, 0., "", "", "", "", "", "", "", "", 106766., 584.8, 41.2, 
  13.085, 7.452, 35973.781, "", "", 11.62, "", "", "", "", 76.29}, 
 {"ABW", "North America", "Aruba", "2020-07-02", 103., 0., 3., 0., 964.727, 
  0., 28.099, 0., "", "", "", "", "", "", "", "", 106766., 584.8, 41.2, 
  13.085, 7.452, 35973.781, "", "", 11.62, "", "", "", "", 76.29}, 
 {"ABW", "North America", "Aruba", "2020-07-03", 104., 1., 3., 0., 974.093, 
  9.366, 28.099, 0., "", "", "", "", "", "", "", "", 106766., 584.8, 41.2, 
  13.085, 7.452, 35973.781, "", "", 11.62, "", "", "", "", 76.29}, 
 {"ABW", "North America", "Aruba", "2020-07-04", 104., 0., 3., 0., 974.093, 
  0., 28.099, 0., "", "", "", "", "", "", "", "", 106766., 584.8, 41.2, 
  13.085, 7.452, 35973.781, "", "", 11.62, "", "", "", "", 76.29}, 
 {"ABW", "North America", "Aruba", "2020-07-05", 105., 1., 3., 0., 983.459, 
  9.366, 28.099, 0., "", "", "", "", "", "", "", "", 106766., 584.8, 41.2, 
  13.085, 7.452, 35973.781, "", "", 11.62, "", "", "", "", 76.29}, 
 {"ABW", "North America", "Aruba", "2020-07-06", 105., 0., 3., 0., 983.459, 
  0., 28.099, 0., "", "", "", "", "", "", "", "", 106766., 584.8, 41.2, 
  13.085, 7.452, 35973.781, "", "", 11.62, "", "", "", "", 76.29}, 
 {"ABW", "North America", "Aruba", "2020-07-07", 105., 0., 3., 0., 983.459, 
  0., 28.099, 0., "", "", "", "", "", "", "", "", 106766., 584.8, 41.2, 
  13.085, 7.452, 35973.781, "", "", 11.62, "", "", "", "", 76.29}, 
 {"ABW", "North America", "Aruba", "2020-07-08", 105., 0., 3., 0., 983.459, 
  0., 28.099, 0., "", "", "", "", "", "", "", "", 106766., 584.8, 41.2, 
  13.085, 7.452, 35973.781, "", "", 11.62, "", "", "", "", 76.29}, 
 {"AUS", "Oceania", "Australia", "2019-12-31", 0., 0., 0., 0., 0., 0., 0., 
  0., "", "", "", "", "", "", "", "", 2.5499881*^7, 3.202, 37.9, 15.504, 
  10.129, 44648.71, 0.5, 107.791, 5.07, 13., 16.5, "", 3.84, 83.44}, 
 {"AUS", "Oceania", "Australia", "2020-01-01", 0., 0., 0., 0., 0., 0., 0., 
  0., "", "", "", "", "", "", "", 0., 2.5499881*^7, 3.202, 37.9, 15.504, 
  10.129, 44648.71, 0.5, 107.791, 5.07, 13., 16.5, "", 3.84, 83.44}, 
 {"AUS", "Oceania", "Australia", "2020-01-02", 0., 0., 0., 0., 0., 0., 0., 
  0., "", "", "", "", "", "", "", 0., 2.5499881*^7, 3.202, 37.9, 15.504, 
  10.129, 44648.71, 0.5, 107.791, 5.07, 13., 16.5, "", 3.84, 83.44}, 
 {"AUS", "Oceania", "Australia", "2020-01-03", 0., 0., 0., 0., 0., 0., 0., 
  0., "", "", "", "", "", "", "", 0., 2.5499881*^7, 3.202, 37.9, 15.504, 
  10.129, 44648.71, 0.5, 107.791, 5.07, 13., 16.5, "", 3.84, 83.44}, 
 {"AUS", "Oceania", "Australia", "2020-01-04", 0., 0., 0., 0., 0., 0., 0., 
  0., "", "", "", "", "", "", "", 0., 2.5499881*^7, 3.202, 37.9, 15.504, 
  10.129, 44648.71, 0.5, 107.791, 5.07, 13., 16.5, "", 3.84, 83.44}, 
 {"AUS", "Oceania", "Australia", "2020-01-05", 0., 0., 0., 0., 0., 0., 0., 
  0., "", "", "", "", "", "", "", 0., 2.5499881*^7, 3.202, 37.9, 15.504, 
  10.129, 44648.71, 0.5, 107.791, 5.07, 13., 16.5, "", 3.84, 83.44}, 
 {"AUS", "Oceania", "Australia", "2020-01-06", 0., 0., 0., 0., 0., 0., 0., 
  0., "", "", "", "", "", "", "", 0., 2.5499881*^7, 3.202, 37.9, 15.504, 
  10.129, 44648.71, 0.5, 107.791, 5.07, 13., 16.5, "", 3.84, 83.44}, 
 {"AUS", "Oceania", "Australia", "2020-01-07", 0., 0., 0., 0., 0., 0., 0., 
  0., "", "", "", "", "", "", "", 0., 2.5499881*^7, 3.202, 37.9, 15.504, 
  10.129, 44648.71, 0.5, 107.791, 5.07, 13., 16.5, "", 3.84, 83.44}, 
 {"AUS", "Oceania", "Australia", "2020-01-08", 0., 0., 0., 0., 0., 0., 0., 
  0., "", "", "", "", "", "", "", 0., 2.5499881*^7, 3.202, 37.9, 15.504, 
  10.129, 44648.71, 0.5, 107.791, 5.07, 13., 16.5, "", 3.84, 83.44}, 
 {"AUS", "Oceania", "Australia", "2020-01-09", 0., 0., 0., 0., 0., 0., 0., 
  0., "", "", "", "", "", "", "", 0., 2.5499881*^7, 3.202, 37.9, 15.504, 
  10.129, 44648.71, 0.5, 107.791, 5.07, 13., 16.5, "", 3.84, 83.44}, 
 {"AUS", "Oceania", "Australia", "2020-01-10", 0., 0., 0., 0., 0., 0., 0., 
  0., "", "", "", "", "", "", "", 0., 2.5499881*^7, 3.202, 37.9, 15.504, 
  10.129, 44648.71, 0.5, 107.791, 5.07, 13., 16.5, "", 3.84, 83.44}, 
 {"AUS", "Oceania", "Australia", "2020-01-11", 0., 0., 0., 0., 0., 0., 0., 
  0., "", "", "", "", "", "", "", 0., 2.5499881*^7, 3.202, 37.9, 15.504, 
  10.129, 44648.71, 0.5, 107.791, 5.07, 13., 16.5, "", 3.84, 83.44}, 
 {"AUS", "Oceania", "Australia", "2020-01-12", 0., 0., 0., 0., 0., 0., 0., 
  0., "", "", "", "", "", "", "", 0., 2.5499881*^7, 3.202, 37.9, 15.504, 
  10.129, 44648.71, 0.5, 107.791, 5.07, 13., 16.5, "", 3.84, 83.44}, 
 {"AUS", "Oceania", "Australia", "2020-01-13", 0., 0., 0., 0., 0., 0., 0., 
  0., "", "", "", "", "", "", "", 0., 2.5499881*^7, 3.202, 37.9, 15.504, 
  10.129, 44648.71, 0.5, 107.791, 5.07, 13., 16.5, "", 3.84, 83.44}, 
 {"AUS", "Oceania", "Australia", "2020-01-14", 0., 0., 0., 0., 0., 0., 0., 
  0., "", "", "", "", "", "", "", 0., 2.5499881*^7, 3.202, 37.9, 15.504, 
  10.129, 44648.71, 0.5, 107.791, 5.07, 13., 16.5, "", 3.84, 83.44}, 
 {"AUS", "Oceania", "Australia", "2020-01-15", 0., 0., 0., 0., 0., 0., 0., 
  0., "", "", "", "", "", "", "", 0., 2.5499881*^7, 3.202, 37.9, 15.504, 
  10.129, 44648.71, 0.5, 107.791, 5.07, 13., 16.5, "", 3.84, 83.44}, 
 {"AUS", "Oceania", "Australia", "2020-01-16", 0., 0., 0., 0., 0., 0., 0., 
  0., "", "", "", "", "", "", "", 0., 2.5499881*^7, 3.202, 37.9, 15.504, 
  10.129, 44648.71, 0.5, 107.791, 5.07, 13., 16.5, "", 3.84, 83.44}, 
 {"AUS", "Oceania", "Australia", "2020-01-17", 0., 0., 0., 0., 0., 0., 0., 
  0., "", "", "", "", "", "", "", 0., 2.5499881*^7, 3.202, 37.9, 15.504, 
  10.129, 44648.71, 0.5, 107.791, 5.07, 13., 16.5, "", 3.84, 83.44}, 
 {"AUS", "Oceania", "Australia", "2020-01-18", 0., 0., 0., 0., 0., 0., 0., 
  0., "", "", "", "", "", "", "", 0., 2.5499881*^7, 3.202, 37.9, 15.504, 
  10.129, 44648.71, 0.5, 107.791, 5.07, 13., 16.5, "", 3.84, 83.44}, 
 {"AUS", "Oceania", "Australia", "2020-01-19", 0., 0., 0., 0., 0., 0., 0., 
  0., "", "", "", "", "", "", "", 0., 2.5499881*^7, 3.202, 37.9, 15.504, 
  10.129, 44648.71, 0.5, 107.791, 5.07, 13., 16.5, "", 3.84, 83.44}, 
 {"AUS", "Oceania", "Australia", "2020-01-20", 0., 0., 0., 0., 0., 0., 0., 
  0., "", "", "", "", "", "", "", 0., 2.5499881*^7, 3.202, 37.9, 15.504, 
  10.129, 44648.71, 0.5, 107.791, 5.07, 13., 16.5, "", 3.84, 83.44}, 
 {"AUS", "Oceania", "Australia", "2020-01-21", 0., 0., 0., 0., 0., 0., 0., 
  0., "", "", "", "", "", "", "", 0., 2.5499881*^7, 3.202, 37.9, 15.504, 
  10.129, 44648.71, 0.5, 107.791, 5.07, 13., 16.5, "", 3.84, 83.44}, 
 {"AUS", "Oceania", "Australia", "2020-01-22", 0., 0., 0., 0., 0., 0., 0., 
  0., "", "", "", "", "", "", "", 0., 2.5499881*^7, 3.202, 37.9, 15.504, 
  10.129, 44648.71, 0.5, 107.791, 5.07, 13., 16.5, "", 3.84, 83.44}, 
 {"AUS", "Oceania", "Australia", "2020-01-23", 0., 0., 0., 0., 0., 0., 0., 
  0., "", "", "", "", "", "", "", 0., 2.5499881*^7, 3.202, 37.9, 15.504, 
  10.129, 44648.71, 0.5, 107.791, 5.07, 13., 16.5, "", 3.84, 83.44}, 
 {"AUS", "Oceania", "Australia", "2020-01-24", 0., 0., 0., 0., 0., 0., 0., 
  0., "", "", "", "", "", "", "", 0., 2.5499881*^7, 3.202, 37.9, 15.504, 
  10.129, 44648.71, 0.5, 107.791, 5.07, 13., 16.5, "", 3.84, 83.44}, 
 {"AUS", "Oceania", "Australia", "2020-01-25", 1., 1., 0., 0., 0.039, 0.039, 
  0., 0., "", "", "", "", "", "", "", 8.33, 2.5499881*^7, 3.202, 37.9, 
  15.504, 10.129, 44648.71, 0.5, 107.791, 5.07, 13., 16.5, "", 3.84, 83.44}, 
 {"AUS", "Oceania", "Australia", "2020-01-26", 4., 3., 0., 0., 0.157, 0.118, 
  0., 0., "", "", "", "", "", "", "", 8.33, 2.5499881*^7, 3.202, 37.9, 
  15.504, 10.129, 44648.71, 0.5, 107.791, 5.07, 13., 16.5, "", 3.84, 83.44}, 
 {"AUS", "Oceania", "Australia", "2020-01-27", 4., 0., 0., 0., 0.157, 0., 0., 
  0., "", "", "", "", "", "", "", 8.33, 2.5499881*^7, 3.202, 37.9, 15.504, 
  10.129, 44648.71, 0.5, 107.791, 5.07, 13., 16.5, "", 3.84, 83.44}, 
 {"AUS", "Oceania", "Australia", "2020-01-28", 4., 0., 0., 0., 0.157, 0., 0., 
  0., "", "", "", "", "", "", "", 8.33, 2.5499881*^7, 3.202, 37.9, 15.504, 
  10.129, 44648.71, 0.5, 107.791, 5.07, 13., 16.5, "", 3.84, 83.44}, 
 {"AUS", "Oceania", "Australia", "2020-01-29", 4., 0., 0., 0., 0.157, 0., 0., 
  0., "", "", "", "", "", "", "", 8.33, 2.5499881*^7, 3.202, 37.9, 15.504, 
  10.129, 44648.71, 0.5, 107.791, 5.07, 13., 16.5, "", 3.84, 83.44}, 
 {"AUS", "Oceania", "Australia", "2020-01-30", 6., 2., 0., 0., 0.235, 0.078, 
  0., 0., "", "", "", "", "", "", "", 8.33, 2.5499881*^7, 3.202, 37.9, 
  15.504, 10.129, 44648.71, 0.5, 107.791, 5.07, 13., 16.5, "", 3.84, 83.44}, 
 {"AUS", "Oceania", "Australia", "2020-01-31", 7., 1., 0., 0., 0.275, 0.039, 
  0., 0., "", "", "", "", "", "", "", 8.33, 2.5499881*^7, 3.202, 37.9, 
  15.504, 10.129, 44648.71, 0.5, 107.791, 5.07, 13., 16.5, "", 3.84, 83.44}, 
 {"AUS", "Oceania", "Australia", "2020-02-01", 9., 2., 0., 0., 0.353, 0.078, 
  0., 0., "", "", "", "", "", "", "", 16.67, 2.5499881*^7, 3.202, 37.9, 
  15.504, 10.129, 44648.71, 0.5, 107.791, 5.07, 13., 16.5, "", 3.84, 83.44}, 
 {"AUS", "Oceania", "Australia", "2020-02-02", 11., 2., 0., 0., 0.431, 0.078, 
  0., 0., "", "", "", "", "", "", "", 16.67, 2.5499881*^7, 3.202, 37.9, 
  15.504, 10.129, 44648.71, 0.5, 107.791, 5.07, 13., 16.5, "", 3.84, 83.44}, 
 {"AUS", "Oceania", "Australia", "2020-02-03", 11., 0., 0., 0., 0.431, 0., 
  0., 0., "", "", "", "", "", "", "", 19.44, 2.5499881*^7, 3.202, 37.9, 
  15.504, 10.129, 44648.71, 0.5, 107.791, 5.07, 13., 16.5, "", 3.84, 83.44}, 
 {"AUS", "Oceania", "Australia", "2020-02-04", 11., 0., 0., 0., 0.431, 0., 
  0., 0., "", "", "", "", "", "", "", 19.44, 2.5499881*^7, 3.202, 37.9, 
  15.504, 10.129, 44648.71, 0.5, 107.791, 5.07, 13., 16.5, "", 3.84, 83.44}, 
 {"AUS", "Oceania", "Australia", "2020-02-05", 12., 1., 0., 0., 0.471, 0.039, 
  0., 0., "", "", "", "", "", "", "", 19.44, 2.5499881*^7, 3.202, 37.9, 
  15.504, 10.129, 44648.71, 0.5, 107.791, 5.07, 13., 16.5, "", 3.84, 83.44}, 
 {"AUS", "Oceania", "Australia", "2020-02-06", 13., 1., 0., 0., 0.51, 0.039, 
  0., 0., "", "", "", "", "", "", "", 19.44, 2.5499881*^7, 3.202, 37.9, 
  15.504, 10.129, 44648.71, 0.5, 107.791, 5.07, 13., 16.5, "", 3.84, 83.44}, 
 {"AUS", "Oceania", "Australia", "2020-02-07", 14., 1., 0., 0., 0.549, 0.039, 
  0., 0., "", "", "", "", "", "", "", 19.44, 2.5499881*^7, 3.202, 37.9, 
  15.504, 10.129, 44648.71, 0.5, 107.791, 5.07, 13., 16.5, "", 3.84, 83.44}, 
 {"AUS", "Oceania", "Australia", "2020-02-08", 14., 0., 0., 0., 0.549, 0., 
  0., 0., "", "", "", "", "", "", "", 19.44, 2.5499881*^7, 3.202, 37.9, 
  15.504, 10.129, 44648.71, 0.5, 107.791, 5.07, 13., 16.5, "", 3.84, 83.44}, 
 {"AUS", "Oceania", "Australia", "2020-02-09", 14., 0., 0., 0., 0.549, 0., 
  0., 0., "", "", "", "", "", "", "", 19.44, 2.5499881*^7, 3.202, 37.9, 
  15.504, 10.129, 44648.71, 0.5, 107.791, 5.07, 13., 16.5, "", 3.84, 83.44}, 
 {"AUS", "Oceania", "Australia", "2020-02-10", 14., 0., 0., 0., 0.549, 0., 
  0., 0., "", "", "", "", "", "", "", 19.44, 2.5499881*^7, 3.202, 37.9, 
  15.504, 10.129, 44648.71, 0.5, 107.791, 5.07, 13., 16.5, "", 3.84, 83.44}, 
 {"AUS", "Oceania", "Australia", "2020-02-11", 14., 0., 0., 0., 0.549, 0., 
  0., 0., "", "", "", "", "", "", "", 19.44, 2.5499881*^7, 3.202, 37.9, 
  15.504, 10.129, 44648.71, 0.5, 107.791, 5.07, 13., 16.5, "", 3.84, 83.44}, 
 {"AUS", "Oceania", "Australia", "2020-02-12", 14., 0., 0., 0., 0.549, 0., 
  0., 0., "", "", "", "", "", "", "", 19.44, 2.5499881*^7, 3.202, 37.9, 
  15.504, 10.129, 44648.71, 0.5, 107.791, 5.07, 13., 16.5, "", 3.84, 83.44}, 
 {"AUS", "Oceania", "Australia", "2020-02-13", 14., 0., 0., 0., 0.549, 0., 
  0., 0., "", "", "", "", "", "", "", 19.44, 2.5499881*^7, 3.202, 37.9, 
  15.504, 10.129, 44648.71, 0.5, 107.791, 5.07, 13., 16.5, "", 3.84, 83.44}, 
 {"AUS", "Oceania", "Australia", "2020-02-14", 15., 1., 0., 0., 0.588, 0.039, 
  0., 0., "", "", "", "", "", "", "", 19.44, 2.5499881*^7, 3.202, 37.9, 
  15.504, 10.129, 44648.71, 0.5, 107.791, 5.07, 13., 16.5, "", 3.84, 83.44}, 
 {"AUS", "Oceania", "Australia", "2020-02-15", 15., 0., 0., 0., 0.588, 0., 
  0., 0., "", "", "", "", "", "", "", 19.44, 2.5499881*^7, 3.202, 37.9, 
  15.504, 10.129, 44648.71, 0.5, 107.791, 5.07, 13., 16.5, "", 3.84, 83.44}, 
 {"AUS", "Oceania", "Australia", "2020-02-16", 15., 0., 0., 0., 0.588, 0., 
  0., 0., "", "", "", "", "", "", "", 19.44, 2.5499881*^7, 3.202, 37.9, 
  15.504, 10.129, 44648.71, 0.5, 107.791, 5.07, 13., 16.5, "", 3.84, 83.44}, 
 {"AUS", "Oceania", "Australia", "2020-02-17", 15., 0., 0., 0., 0.588, 0., 
  0., 0., "", "", "", "", "", "", "", 19.44, 2.5499881*^7, 3.202, 37.9, 
  15.504, 10.129, 44648.71, 0.5, 107.791, 5.07, 13., 16.5, "", 3.84, 83.44}, 
 {"AUS", "Oceania", "Australia", "2020-02-18", 15., 0., 0., 0., 0.588, 0., 
  0., 0., "", "", "", "", "", "", "", 19.44, 2.5499881*^7, 3.202, 37.9, 
  15.504, 10.129, 44648.71, 0.5, 107.791, 5.07, 13., 16.5, "", 3.84, 83.44}, 
 {"AUS", "Oceania", "Australia", "2020-02-19", 15., 0., 0., 0., 0.588, 0., 
  0., 0., "", "", "", "", "", "", "", 19.44, 2.5499881*^7, 3.202, 37.9, 
  15.504, 10.129, 44648.71, 0.5, 107.791, 5.07, 13., 16.5, "", 3.84, 83.44}, 
 {"AUS", "Oceania", "Australia", "2020-02-20", 15., 0., 0., 0., 0.588, 0., 
  0., 0., "", "", "", "", "", "", "", 19.44, 2.5499881*^7, 3.202, 37.9, 
  15.504, 10.129, 44648.71, 0.5, 107.791, 5.07, 13., 16.5, "", 3.84, 83.44}, 
 {"AUS", "Oceania", "Australia", "2020-02-21", 17., 2., 0., 0., 0.667, 0.078, 
  0., 0., "", "", "", "", "", "", "", 19.44, 2.5499881*^7, 3.202, 37.9, 
  15.504, 10.129, 44648.71, 0.5, 107.791, 5.07, 13., 16.5, "", 3.84, 83.44}, 
 {"AUS", "Oceania", "Australia", "2020-02-22", 21., 4., 0., 0., 0.824, 0.157, 
  0., 0., "", "", "", "", "", "", "", 19.44, 2.5499881*^7, 3.202, 37.9, 
  15.504, 10.129, 44648.71, 0.5, 107.791, 5.07, 13., 16.5, "", 3.84, 83.44}, 
 {"AUS", "Oceania", "Australia", "2020-02-23", 22., 1., 0., 0., 0.863, 0.039, 
  0., 0., "", "", "", "", "", "", "", 19.44, 2.5499881*^7, 3.202, 37.9, 
  15.504, 10.129, 44648.71, 0.5, 107.791, 5.07, 13., 16.5, "", 3.84, 83.44}, 
 {"AUS", "Oceania", "Australia", "2020-02-24", 22., 0., 0., 0., 0.863, 0., 
  0., 0., "", "", "", "", "", "", "", 19.44, 2.5499881*^7, 3.202, 37.9, 
  15.504, 10.129, 44648.71, 0.5, 107.791, 5.07, 13., 16.5, "", 3.84, 83.44}, 
 {"AUS", "Oceania", "Australia", "2020-02-25", 22., 0., 0., 0., 0.863, 0., 
  0., 0., "", "", "", "", "", "", "", 19.44, 2.5499881*^7, 3.202, 37.9, 
  15.504, 10.129, 44648.71, 0.5, 107.791, 5.07, 13., 16.5, "", 3.84, 83.44}, 
 {"AUS", "Oceania", "Australia", "2020-02-26", 22., 0., 0., 0., 0.863, 0., 
  0., 0., "", "", "", "", "", "", "", 19.44, 2.5499881*^7, 3.202, 37.9, 
  15.504, 10.129, 44648.71, 0.5, 107.791, 5.07, 13., 16.5, "", 3.84, 83.44}, 
 {"AUS", "Oceania", "Australia", "2020-02-27", 23., 1., 0., 0., 0.902, 0.039, 
  0., 0., "", "", "", "", "", "", "", 19.44, 2.5499881*^7, 3.202, 37.9, 
  15.504, 10.129, 44648.71, 0.5, 107.791, 5.07, 13., 16.5, "", 3.84, 83.44}, 
 {"AUS", "Oceania", "Australia", "2020-02-28", 23., 0., 0., 0., 0.902, 0., 
  0., 0., "", "", "", "", "", "", "", 19.44, 2.5499881*^7, 3.202, 37.9, 
  15.504, 10.129, 44648.71, 0.5, 107.791, 5.07, 13., 16.5, "", 3.84, 83.44}, 
 {"AUS", "Oceania", "Australia", "2020-02-29", 25., 2., 0., 0., 0.98, 0.078, 
  0., 0., "", "", "", "", "", "", "", 19.44, 2.5499881*^7, 3.202, 37.9, 
  15.504, 10.129, 44648.71, 0.5, 107.791, 5.07, 13., 16.5, "", 3.84, 83.44}, 
 {"AUS", "Oceania", "Australia", "2020-03-01", 26., 1., 1., 1., 1.02, 0.039, 
  0.039, 0.039, "", "", "", "", "", "", "", 19.44, 2.5499881*^7, 3.202, 37.9, 
  15.504, 10.129, 44648.71, 0.5, 107.791, 5.07, 13., 16.5, "", 3.84, 83.44}, 
 {"AUS", "Oceania", "Australia", "2020-03-02", 29., 3., 1., 0., 1.137, 0.118, 
  0.039, 0., "", "", "", "", "", "", "", 19.44, 2.5499881*^7, 3.202, 37.9, 
  15.504, 10.129, 44648.71, 0.5, 107.791, 5.07, 13., 16.5, "", 3.84, 83.44}, 
 {"AUS", "Oceania", "Australia", "2020-03-03", 33., 4., 1., 0., 1.294, 0.157, 
  0.039, 0., "", "", "", "", "", "", "", 19.44, 2.5499881*^7, 3.202, 37.9, 
  15.504, 10.129, 44648.71, 0.5, 107.791, 5.07, 13., 16.5, "", 3.84, 83.44}, 
 {"AUS", "Oceania", "Australia", "2020-03-04", 41., 8., 1., 0., 1.608, 0.314, 
  0.039, 0., "", "", "", "", "", "", "", 19.44, 2.5499881*^7, 3.202, 37.9, 
  15.504, 10.129, 44648.71, 0.5, 107.791, 5.07, 13., 16.5, "", 3.84, 83.44}, 
 {"AUS", "Oceania", "Australia", "2020-03-05", 52., 11., 2., 1., 2.039, 
  0.431, 0.078, 0.039, "", "", "", "", "", "", "", 19.44, 2.5499881*^7, 
  3.202, 37.9, 15.504, 10.129, 44648.71, 0.5, 107.791, 5.07, 13., 16.5, "", 
  3.84, 83.44}, {"AUS", "Oceania", "Australia", "2020-03-06", 59., 7., 2., 
  0., 2.314, 0.275, 0.078, 0., "", "", "", "", "", "", "", 19.44, 
  2.5499881*^7, 3.202, 37.9, 15.504, 10.129, 44648.71, 0.5, 107.791, 5.07, 
  13., 16.5, "", 3.84, 83.44}, {"AUS", "Oceania", "Australia", "2020-03-07", 
  63., 4., 2., 0., 2.471, 0.157, 0.078, 0., "", "", "", "", "", "", "", 
  19.44, 2.5499881*^7, 3.202, 37.9, 15.504, 10.129, 44648.71, 0.5, 107.791, 
  5.07, 13., 16.5, "", 3.84, 83.44}, {"AUS", "Oceania", "Australia", 
  "2020-03-08", 74., 11., 3., 1., 2.902, 0.431, 0.118, 0.039, "", "", "", "", 
  "", "", "", 19.44, 2.5499881*^7, 3.202, 37.9, 15.504, 10.129, 44648.71, 
  0.5, 107.791, 5.07, 13., 16.5, "", 3.84, 83.44}, 
 {"AUS", "Oceania", "Australia", "2020-03-09", 80., 6., 3., 0., 3.137, 0.235, 
  0.118, 0., "", "", "", "", "", "", "", 19.44, 2.5499881*^7, 3.202, 37.9, 
  15.504, 10.129, 44648.71, 0.5, 107.791, 5.07, 13., 16.5, "", 3.84, 83.44}, 
 {"AUS", "Oceania", "Australia", "2020-03-10", 100., 20., 3., 0., 3.922, 
  0.784, 0.118, 0., "", "", "", "", "", "", "", 19.44, 2.5499881*^7, 3.202, 
  37.9, 15.504, 10.129, 44648.71, 0.5, 107.791, 5.07, 13., 16.5, "", 3.84, 
  83.44}, {"AUS", "Oceania", "Australia", "2020-03-11", 112., 12., 3., 0., 
  4.392, 0.471, 0.118, 0., "", "", "", "", "", "", "", 19.44, 2.5499881*^7, 
  3.202, 37.9, 15.504, 10.129, 44648.71, 0.5, 107.791, 5.07, 13., 16.5, "", 
  3.84, 83.44}, {"AUS", "Oceania", "Australia", "2020-03-12", 126., 14., 3., 
  0., 4.941, 0.549, 0.118, 0., "", "", "", "", "", "", "", 19.44, 
  2.5499881*^7, 3.202, 37.9, 15.504, 10.129, 44648.71, 0.5, 107.791, 5.07, 
  13., 16.5, "", 3.84, 83.44}, {"AUS", "Oceania", "Australia", "2020-03-13", 
  156., 30., 3., 0., 6.118, 1.176, 0.118, 0., "", "", "", "", "", "", "", 
  19.44, 2.5499881*^7, 3.202, 37.9, 15.504, 10.129, 44648.71, 0.5, 107.791, 
  5.07, 13., 16.5, "", 3.84, 83.44}, {"AUS", "Oceania", "Australia", 
  "2020-03-14", 197., 41., 3., 0., 7.726, 1.608, 0.118, 0., "", "", "", "", 
  "", "", "", 19.44, 2.5499881*^7, 3.202, 37.9, 15.504, 10.129, 44648.71, 
  0.5, 107.791, 5.07, 13., 16.5, "", 3.84, 83.44}, 
 {"AUS", "Oceania", "Australia", "2020-03-15", 249., 52., 3., 0., 9.765, 
  2.039, 0.118, 0., "", "", "", "", "", "", "", 19.44, 2.5499881*^7, 3.202, 
  37.9, 15.504, 10.129, 44648.71, 0.5, 107.791, 5.07, 13., 16.5, "", 3.84, 
  83.44}, {"AUS", "Oceania", "Australia", "2020-03-16", 298., 49., 5., 2., 
  11.686, 1.922, 0.196, 0.078, "", "", "", "", "", "", "", 27.78, 
  2.5499881*^7, 3.202, 37.9, 15.504, 10.129, 44648.71, 0.5, 107.791, 5.07, 
  13., 16.5, "", 3.84, 83.44}, {"AUS", "Oceania", "Australia", "2020-03-17", 
  375., 77., 5., 0., 14.706, 3.02, 0.196, 0., "", "", "", "", "", "", "", 
  27.78, 2.5499881*^7, 3.202, 37.9, 15.504, 10.129, 44648.71, 0.5, 107.791, 
  5.07, 13., 16.5, "", 3.84, 83.44}, {"AUS", "Oceania", "Australia", 
  "2020-03-18", 454., 79., 5., 0., 17.804, 3.098, 0.196, 0., "", "", "", "", 
  "", "", "", 33.33, 2.5499881*^7, 3.202, 37.9, 15.504, 10.129, 44648.71, 
  0.5, 107.791, 5.07, 13., 16.5, "", 3.84, 83.44}, 
 {"AUS", "Oceania", "Australia", "2020-03-19", 565., 111., 6., 1., 22.157, 
  4.353, 0.235, 0.039, "", "", "", "", "", "", "", 41.67, 2.5499881*^7, 
  3.202, 37.9, 15.504, 10.129, 44648.71, 0.5, 107.791, 5.07, 13., 16.5, "", 
  3.84, 83.44}, {"AUS", "Oceania", "Australia", "2020-03-20", 709., 144., 6., 
  0., 27.804, 5.647, 0.235, 0., "", "", "", "", "", "", "", 44.44, 
  2.5499881*^7, 3.202, 37.9, 15.504, 10.129, 44648.71, 0.5, 107.791, 5.07, 
  13., 16.5, "", 3.84, 83.44}, {"AUS", "Oceania", "Australia", "2020-03-21", 
  874., 165., 7., 1., 34.275, 6.471, 0.275, 0.039, "", "", "", "", "", "", 
  "", 44.44, 2.5499881*^7, 3.202, 37.9, 15.504, 10.129, 44648.71, 0.5, 
  107.791, 5.07, 13., 16.5, "", 3.84, 83.44}, {"AUS", "Oceania", "Australia", 
  "2020-03-22", 1098., 224., 7., 0., 43.059, 8.784, 0.275, 0., 143056., "", 
  5.61, "", "", "", "tests performed", 44.44, 2.5499881*^7, 3.202, 37.9, 
  15.504, 10.129, 44648.71, 0.5, 107.791, 5.07, 13., 16.5, "", 3.84, 83.44}, 
 {"AUS", "Oceania", "Australia", "2020-03-23", 1709., 611., 7., 0., 67.02, 
  23.961, 0.275, 0., "", "", "", "", "", "", "tests performed", 50., 
  2.5499881*^7, 3.202, 37.9, 15.504, 10.129, 44648.71, 0.5, 107.791, 5.07, 
  13., 16.5, "", 3.84, 83.44}, {"AUS", "Oceania", "Australia", "2020-03-24", 
  1823., 114., 7., 0., 71.491, 4.471, 0.275, 0., "", "", "", "", "", "", 
  "tests performed", 64.35, 2.5499881*^7, 3.202, 37.9, 15.504, 10.129, 
  44648.71, 0.5, 107.791, 5.07, 13., 16.5, "", 3.84, 83.44}, 
 {"AUS", "Oceania", "Australia", "2020-03-25", 2423., 600., 8., 1., 95.02, 
  23.53, 0.314, 0.039, "", "", "", "", "", "", "tests performed", 64.35, 
  2.5499881*^7, 3.202, 37.9, 15.504, 10.129, 44648.71, 0.5, 107.791, 5.07, 
  13., 16.5, "", 3.84, 83.44}, {"AUS", "Oceania", "Australia", "2020-03-26", 
  2799., 376., 11., 3., 109.765, 14.745, 0.431, 0.118, "", "", "", "", "", 
  "", "tests performed", 64.35, 2.5499881*^7, 3.202, 37.9, 15.504, 10.129, 
  44648.71, 0.5, 107.791, 5.07, 13., 16.5, "", 3.84, 83.44}, 
 {"AUS", "Oceania", "Australia", "2020-03-27", 3166., 367., 13., 2., 124.157, 
  14.392, 0.51, 0.078, "", "", "", "", "", "", "tests performed", 64.35, 
  2.5499881*^7, 3.202, 37.9, 15.504, 10.129, 44648.71, 0.5, 107.791, 5.07, 
  13., 16.5, "", 3.84, 83.44}, {"AUS", "Oceania", "Australia", "2020-03-28", 
  3378., 212., 13., 0., 132.471, 8.314, 0.51, 0., "", "", "", "", "", "", 
  "tests performed", 64.35, 2.5499881*^7, 3.202, 37.9, 15.504, 10.129, 
  44648.71, 0.5, 107.791, 5.07, 13., 16.5, "", 3.84, 83.44}, 
 {"AUS", "Oceania", "Australia", "2020-03-29", 3809., 431., 14., 1., 149.373, 
  16.902, 0.549, 0.039, 211261., "", 8.285, "", 9744., 0.382, 
  "tests performed", 71.3, 2.5499881*^7, 3.202, 37.9, 15.504, 10.129, 
  44648.71, 0.5, 107.791, 5.07, 13., 16.5, "", 3.84, 83.44}, 
 {"AUS", "Oceania", "Australia", "2020-03-30", 4093., 284., 16., 2., 160.511, 
  11.137, 0.627, 0.078, "", "", "", "", 10105., 0.396, "tests performed", 
  71.3, 2.5499881*^7, 3.202, 37.9, 15.504, 10.129, 44648.71, 0.5, 107.791, 
  5.07, 13., 16.5, "", 3.84, 83.44}, {"AUS", "Oceania", "Australia", 
  "2020-03-31", 4557., 464., 19., 3., 178.707, 18.196, 0.745, 0.118, "", "", 
  "", "", 10466., 0.41, "tests performed", 71.3, 2.5499881*^7, 3.202, 37.9, 
  15.504, 10.129, 44648.71, 0.5, 107.791, 5.07, 13., 16.5, "", 3.84, 83.44}, 
 {"AUS", "Oceania", "Australia", "2020-04-01", 4707., 150., 20., 1., 184.589, 
  5.882, 0.784, 0.039, "", "", "", "", 10827., 0.425, "tests performed", 
  71.3, 2.5499881*^7, 3.202, 37.9, 15.504, 10.129, 44648.71, 0.5, 107.791, 
  5.07, 13., 16.5, "", 3.84, 83.44}, {"AUS", "Oceania", "Australia", 
  "2020-04-02", 4976., 269., 21., 1., 195.138, 10.549, 0.824, 0.039, "", "", 
  "", "", 11187., 0.439, "tests performed", 73.15, 2.5499881*^7, 3.202, 37.9, 
  15.504, 10.129, 44648.71, 0.5, 107.791, 5.07, 13., 16.5, "", 3.84, 83.44}, 
 {"AUS", "Oceania", "Australia", "2020-04-03", 5224., 248., 23., 2., 204.864, 
  9.726, 0.902, 0.078, "", "", "", "", 11548., 0.453, "tests performed", 
  73.15, 2.5499881*^7, 3.202, 37.9, 15.504, 10.129, 44648.71, 0.5, 107.791, 
  5.07, 13., 16.5, "", 3.84, 83.44}, {"AUS", "Oceania", "Australia", 
  "2020-04-04", 5548., 324., 30., 7., 217.57, 12.706, 1.176, 0.275, "", "", 
  "", "", 11909., 0.467, "tests performed", 73.15, 2.5499881*^7, 3.202, 37.9, 
  15.504, 10.129, 44648.71, 0.5, 107.791, 5.07, 13., 16.5, "", 3.84, 83.44}, 
 {"AUS", "Oceania", "Australia", "2020-04-05", 5687., 139., 34., 4., 223.021, 
  5.451, 1.333, 0.157, 297154., "", 11.653, "", 12270., 0.481, 
  "tests performed", 73.15, 2.5499881*^7, 3.202, 37.9, 15.504, 10.129, 
  44648.71, 0.5, 107.791, 5.07, 13., 16.5, "", 3.84, 83.44}, 
 {"AUS", "Oceania", "Australia", "2020-04-06", 5744., 57., 36., 2., 225.256, 
  2.235, 1.412, 0.078, 302663., 5509., 11.869, 0.216, 11305., 0.443, 
  "tests performed", 73.15, 2.5499881*^7, 3.202, 37.9, 15.504, 10.129, 
  44648.71, 0.5, 107.791, 5.07, 13., 16.5, "", 3.84, 83.44}, 
 {"AUS", "Oceania", "Australia", "2020-04-07", 5844., 100., 42., 6., 229.178, 
  3.922, 1.647, 0.235, 310700., 8037., 12.184, 0.315, 10700., 0.42, 
  "tests performed", 73.15, 2.5499881*^7, 3.202, 37.9, 15.504, 10.129, 
  44648.71, 0.5, 107.791, 5.07, 13., 16.5, "", 3.84, 83.44}, 
 {"AUS", "Oceania", "Australia", "2020-04-08", 5956., 112., 45., 3., 233.57, 
  4.392, 1.765, 0.118, 319368., 8668., 12.524, 0.34, 10185., 0.399, 
  "tests performed", 73.15, 2.5499881*^7, 3.202, 37.9, 15.504, 10.129, 
  44648.71, 0.5, 107.791, 5.07, 13., 16.5, "", 3.84, 83.44}, 
 {"AUS", "Oceania", "Australia", "2020-04-09", 6052., 96., 50., 5., 237.334, 
  3.765, 1.961, 0.196, 330134., 10766., 12.946, 0.422, 9970., 0.391, 
  "tests performed", 73.15, 2.5499881*^7, 3.202, 37.9, 15.504, 10.129, 
  44648.71, 0.5, 107.791, 5.07, 13., 16.5, "", 3.84, 83.44}, 
 {"AUS", "Oceania", "Australia", "2020-04-10", 6152., 100., 52., 2., 241.256, 
  3.922, 2.039, 0.078, 338346., 8212., 13.269, 0.322, 9390., 0.368, 
  "tests performed", 73.15, 2.5499881*^7, 3.202, 37.9, 15.504, 10.129, 
  44648.71, 0.5, 107.791, 5.07, 13., 16.5, "", 3.84, 83.44}, 
 {"AUS", "Oceania", "Australia", "2020-04-11", 6238., 86., 54., 2., 244.629, 
  3.373, 2.118, 0.078, 347847., 9501., 13.641, 0.373, 8995., 0.353, 
  "tests performed", 73.15, 2.5499881*^7, 3.202, 37.9, 15.504, 10.129, 
  44648.71, 0.5, 107.791, 5.07, 13., 16.5, "", 3.84, 83.44}, 
 {"AUS", "Oceania", "Australia", "2020-04-12", 6289., 51., 57., 3., 246.629, 
  2., 2.235, 0.118, 353941., 6094., 13.88, 0.239, 8112., 0.318, 
  "tests performed", 73.15, 2.5499881*^7, 3.202, 37.9, 15.504, 10.129, 
  44648.71, 0.5, 107.791, 5.07, 13., 16.5, "", 3.84, 83.44}, 
 {"AUS", "Oceania", "Australia", "2020-04-13", 6322., 33., 61., 4., 247.923, 
  1.294, 2.392, 0.157, 362136., 8195., 14.201, 0.321, 8496., 0.333, 
  "tests performed", 73.15, 2.5499881*^7, 3.202, 37.9, 15.504, 10.129, 
  44648.71, 0.5, 107.791, 5.07, 13., 16.5, "", 3.84, 83.44}, 
 {"AUS", "Oceania", "Australia", "2020-04-14", 6366., 44., 61., 0., 249.648, 
  1.725, 2.392, 0., 366493., 4357., 14.372, 0.171, 7970., 0.313, 
  "tests performed", 73.15, 2.5499881*^7, 3.202, 37.9, 15.504, 10.129, 
  44648.71, 0.5, 107.791, 5.07, 13., 16.5, "", 3.84, 83.44}, 
 {"AUS", "Oceania", "Australia", "2020-04-15", 6416., 50., 61., 0., 251.609, 
  1.961, 2.392, 0., 371377., 4884., 14.564, 0.192, 7430., 0.291, 
  "tests performed", 73.15, 2.5499881*^7, 3.202, 37.9, 15.504, 10.129, 
  44648.71, 0.5, 107.791, 5.07, 13., 16.5, "", 3.84, 83.44}, 
 {"AUS", "Oceania", "Australia", "2020-04-16", 6458., 42., 63., 2., 253.256, 
  1.647, 2.471, 0.078, 380003., 8626., 14.902, 0.338, 7124., 0.279, 
  "tests performed", 73.15, 2.5499881*^7, 3.202, 37.9, 15.504, 10.129, 
  44648.71, 0.5, 107.791, 5.07, 13., 16.5, "", 3.84, 83.44}, 
 {"AUS", "Oceania", "Australia", "2020-04-17", 6497., 39., 63., 0., 254.786, 
  1.529, 2.471, 0., 391530., 11527., 15.354, 0.452, 7598., 0.298, 
  "tests performed", 73.15, 2.5499881*^7, 3.202, 37.9, 15.504, 10.129, 
  44648.71, 0.5, 107.791, 5.07, 13., 16.5, "", 3.84, 83.44}, 
 {"AUS", "Oceania", "Australia", "2020-04-18", 6533., 36., 67., 4., 256.197, 
  1.412, 2.627, 0.157, 406510., 14980., 15.942, 0.587, 8380., 0.329, 
  "tests performed", 69.44, 2.5499881*^7, 3.202, 37.9, 15.504, 10.129, 
  44648.71, 0.5, 107.791, 5.07, 13., 16.5, "", 3.84, 83.44}, 
 {"AUS", "Oceania", "Australia", "2020-04-19", 6586., 53., 69., 2., 258.276, 
  2.078, 2.706, 0.078, 420996., 14486., 16.51, 0.568, 9579., 0.376, 
  "tests performed", 69.44, 2.5499881*^7, 3.202, 37.9, 15.504, 10.129, 
  44648.71, 0.5, 107.791, 5.07, 13., 16.5, "", 3.84, 83.44}, 
 {"AUS", "Oceania", "Australia", "2020-04-20", 6612., 26., 70., 1., 259.295, 
  1.02, 2.745, 0.039, 431734., 10738., 16.931, 0.421, 9943., 0.39, 
  "tests performed", 69.44, 2.5499881*^7, 3.202, 37.9, 15.504, 10.129, 
  44648.71, 0.5, 107.791, 5.07, 13., 16.5, "", 3.84, 83.44}, 
 {"AUS", "Oceania", "Australia", "2020-04-21", 6625., 13., 71., 1., 259.805, 
  0.51, 2.784, 0.039, 439842., 8108., 17.249, 0.318, 10478., 0.411, 
  "tests performed", 69.44, 2.5499881*^7, 3.202, 37.9, 15.504, 10.129, 
  44648.71, 0.5, 107.791, 5.07, 13., 16.5, "", 3.84, 83.44}, 
 {"AUS", "Oceania", "Australia", "2020-04-22", 6647., 22., 74., 3., 260.668, 
  0.863, 2.902, 0.118, 452441., 12599., 17.743, 0.494, 11581., 0.454, 
  "tests performed", 69.44, 2.5499881*^7, 3.202, 37.9, 15.504, 10.129, 
  44648.71, 0.5, 107.791, 5.07, 13., 16.5, "", 3.84, 83.44}, 
 {"AUS", "Oceania", "Australia", "2020-04-23", 6654., 7., 74., 0., 260.942, 
  0.275, 2.902, 0., 466659., 14218., 18.3, 0.558, 12379., 0.485, 
  "tests performed", 69.44, 2.5499881*^7, 3.202, 37.9, 15.504, 10.129, 
  44648.71, 0.5, 107.791, 5.07, 13., 16.5, "", 3.84, 83.44}, 
 {"AUS", "Oceania", "Australia", "2020-04-24", 6667., 13., 75., 1., 261.452, 
  0.51, 2.941, 0.039, 482370., 15711., 18.917, 0.616, 12977., 0.509, 
  "tests performed", 69.44, 2.5499881*^7, 3.202, 37.9, 15.504, 10.129, 
  44648.71, 0.5, 107.791, 5.07, 13., 16.5, "", 3.84, 83.44}, 
 {"AUS", "Oceania", "Australia", "2020-04-25", 6687., 20., 79., 4., 262.237, 
  0.784, 3.098, 0.157, 494257., 11887., 19.383, 0.466, 12535., 0.492, 
  "tests performed", 69.44, 2.5499881*^7, 3.202, 37.9, 15.504, 10.129, 
  44648.71, 0.5, 107.791, 5.07, 13., 16.5, "", 3.84, 83.44}, 
 {"AUS", "Oceania", "Australia", "2020-04-26", 6703., 16., 81., 2., 262.864, 
  0.627, 3.176, 0.078, 506449., 12192., 19.861, 0.478, 12208., 0.479, 
  "tests performed", 69.44, 2.5499881*^7, 3.202, 37.9, 15.504, 10.129, 
  44648.71, 0.5, 107.791, 5.07, 13., 16.5, "", 3.84, 83.44}, 
 {"AUS", "Oceania", "Australia", "2020-04-27", 6713., 10., 83., 2., 263.256, 
  0.392, 3.255, 0.078, 517063., 10614., 20.277, 0.416, 12190., 0.478, 
  "tests performed", 69.44, 2.5499881*^7, 3.202, 37.9, 15.504, 10.129, 
  44648.71, 0.5, 107.791, 5.07, 13., 16.5, "", 3.84, 83.44}, 
 {"AUS", "Oceania", "Australia", "2020-04-28", 6725., 12., 84., 1., 263.727, 
  0.471, 3.294, 0.039, 530679., 13616., 20.811, 0.534, 12977., 0.509, 
  "tests performed", 69.44, 2.5499881*^7, 3.202, 37.9, 15.504, 10.129, 
  44648.71, 0.5, 107.791, 5.07, 13., 16.5, "", 3.84, 83.44}, 
 {"AUS", "Oceania", "Australia", "2020-04-29", 6738., 13., 88., 4., 264.237, 
  0.51, 3.451, 0.157, 544410., 13731., 21.35, 0.538, 13138., 0.515, 
  "tests performed", 69.44, 2.5499881*^7, 3.202, 37.9, 15.504, 10.129, 
  44648.71, 0.5, 107.791, 5.07, 13., 16.5, "", 3.84, 83.44}, 
 {"AUS", "Oceania", "Australia", "2020-04-30", 6746., 8., 90., 2., 264.55, 
  0.314, 3.529, 0.078, 563641., 19231., 22.104, 0.754, 13855., 0.543, 
  "tests performed", 69.44, 2.5499881*^7, 3.202, 37.9, 15.504, 10.129, 
  44648.71, 0.5, 107.791, 5.07, 13., 16.5, "", 3.84, 83.44}, 
 {"AUS", "Oceania", "Australia", "2020-05-01", 6762., 16., 92., 2., 265.178, 
  0.627, 3.608, 0.078, 588868., 25227., 23.093, 0.989, 15214., 0.597, 
  "tests performed", 69.44, 2.5499881*^7, 3.202, 37.9, 15.504, 10.129, 
  44648.71, 0.5, 107.791, 5.07, 13., 16.5, "", 3.84, 83.44}, 
 {"AUS", "Oceania", "Australia", "2020-05-02", 6767., 5., 93., 1., 265.374, 
  0.196, 3.647, 0.039, 611583., 22715., 23.984, 0.891, 16761., 0.657, 
  "tests performed", 69.44, 2.5499881*^7, 3.202, 37.9, 15.504, 10.129, 
  44648.71, 0.5, 107.791, 5.07, 13., 16.5, "", 3.84, 83.44}, 
 {"AUS", "Oceania", "Australia", "2020-05-03", 6783., 16., 93., 0., 266.001, 
  0.627, 3.647, 0., 633107., 21524., 24.828, 0.844, 18094., 0.71, 
  "tests performed", 69.44, 2.5499881*^7, 3.202, 37.9, 15.504, 10.129, 
  44648.71, 0.5, 107.791, 5.07, 13., 16.5, "", 3.84, 83.44}, 
 {"AUS", "Oceania", "Australia", "2020-05-04", 6801., 18., 95., 2., 266.707, 
  0.706, 3.726, 0.078, 650214., 17107., 25.499, 0.671, 19022., 0.746, 
  "tests performed", 69.44, 2.5499881*^7, 3.202, 37.9, 15.504, 10.129, 
  44648.71, 0.5, 107.791, 5.07, 13., 16.5, "", 3.84, 83.44}, 
 {"AUS", "Oceania", "Australia", "2020-05-05", 6825., 24., 95., 0., 267.648, 
  0.941, 3.726, 0., 664756., 14542., 26.069, 0.57, 19154., 0.751, 
  "tests performed", 69.44, 2.5499881*^7, 3.202, 37.9, 15.504, 10.129, 
  44648.71, 0.5, 107.791, 5.07, 13., 16.5, "", 3.84, 83.44}, 
 {"AUS", "Oceania", "Australia", "2020-05-06", 6849., 24., 96., 1., 268.589, 
  0.941, 3.765, 0.039, 688656., 23900., 27.006, 0.937, 20607., 0.808, 
  "tests performed", 69.44, 2.5499881*^7, 3.202, 37.9, 15.504, 10.129, 
  44648.71, 0.5, 107.791, 5.07, 13., 16.5, "", 3.84, 83.44}, 
 {"AUS", "Oceania", "Australia", "2020-05-07", 6875., 26., 97., 1., 269.609, 
  1.02, 3.804, 0.039, 722549., 33893., 28.335, 1.329, 22701., 0.89, 
  "tests performed", 69.44, 2.5499881*^7, 3.202, 37.9, 15.504, 10.129, 
  44648.71, 0.5, 107.791, 5.07, 13., 16.5, "", 3.84, 83.44}, 
 {"AUS", "Oceania", "Australia", "2020-05-08", 6896., 21., 97., 0., 270.433, 
  0.824, 3.804, 0., 757250., 34701., 29.696, 1.361, 24055., 0.943, 
  "tests performed", 69.44, 2.5499881*^7, 3.202, 37.9, 15.504, 10.129, 
  44648.71, 0.5, 107.791, 5.07, 13., 16.5, "", 3.84, 83.44}, 
 {"AUS", "Oceania", "Australia", "2020-05-09", 6914., 18., 97., 0., 271.139, 
  0.706, 3.804, 0., 795456., 38206., 31.194, 1.498, 26268., 1.03, 
  "tests performed", 69.44, 2.5499881*^7, 3.202, 37.9, 15.504, 10.129, 
  44648.71, 0.5, 107.791, 5.07, 13., 16.5, "", 3.84, 83.44}, 
 {"AUS", "Oceania", "Australia", "2020-05-10", 6929., 15., 97., 0., 271.727, 
  0.588, 3.804, 0., 827872., 32416., 32.466, 1.271, 27824., 1.091, 
  "tests performed", 69.44, 2.5499881*^7, 3.202, 37.9, 15.504, 10.129, 
  44648.71, 0.5, 107.791, 5.07, 13., 16.5, "", 3.84, 83.44}, 
 {"AUS", "Oceania", "Australia", "2020-05-11", 6941., 12., 97., 0., 272.197, 
  0.471, 3.804, 0., 855119., 27247., 33.534, 1.069, 29272., 1.148, 
  "tests performed", 69.44, 2.5499881*^7, 3.202, 37.9, 15.504, 10.129, 
  44648.71, 0.5, 107.791, 5.07, 13., 16.5, "", 3.84, 83.44}, 
 {"AUS", "Oceania", "Australia", "2020-05-12", 6948., 7., 97., 0., 272.472, 
  0.275, 3.804, 0., 877927., 22808., 34.429, 0.894, 30453., 1.194, 
  "tests performed", 69.44, 2.5499881*^7, 3.202, 37.9, 15.504, 10.129, 
  44648.71, 0.5, 107.791, 5.07, 13., 16.5, "", 3.84, 83.44}, 
 {"AUS", "Oceania", "Australia", "2020-05-13", 6964., 16., 97., 0., 273.099, 
  0.627, 3.804, 0., 909025., 31098., 35.648, 1.22, 31481., 1.235, 
  "tests performed", 69.44, 2.5499881*^7, 3.202, 37.9, 15.504, 10.129, 
  44648.71, 0.5, 107.791, 5.07, 13., 16.5, "", 3.84, 83.44}, 
 {"AUS", "Oceania", "Australia", "2020-05-14", 6975., 11., 98., 1., 273.531, 
  0.431, 3.843, 0.039, 943480., 34455., 36.999, 1.351, 31562., 1.238, 
  "tests performed", 69.44, 2.5499881*^7, 3.202, 37.9, 15.504, 10.129, 
  44648.71, 0.5, 107.791, 5.07, 13., 16.5, "", 3.84, 83.44}, 
 {"AUS", "Oceania", "Australia", "2020-05-15", 6989., 14., 98., 0., 274.08, 
  0.549, 3.843, 0., 983816., 40336., 38.581, 1.582, 32367., 1.269, 
  "tests performed", 65.74, 2.5499881*^7, 3.202, 37.9, 15.504, 10.129, 
  44648.71, 0.5, 107.791, 5.07, 13., 16.5, "", 3.84, 83.44}, 
 {"AUS", "Oceania", "Australia", "2020-05-16", 7019., 30., 98., 0., 275.256, 
  1.176, 3.843, 0., 1.015652*^6, 31836., 39.83, 1.248, 31457., 1.234, 
  "tests performed", 64.35, 2.5499881*^7, 3.202, 37.9, 15.504, 10.129, 
  44648.71, 0.5, 107.791, 5.07, 13., 16.5, "", 3.84, 83.44}, 
 {"AUS", "Oceania", "Australia", "2020-05-17", 7036., 17., 98., 0., 275.923, 
  0.667, 3.843, 0., 1.042126*^6, 26474., 40.868, 1.038, 30608., 1.2, 
  "tests performed", 64.35, 2.5499881*^7, 3.202, 37.9, 15.504, 10.129, 
  44648.71, 0.5, 107.791, 5.07, 13., 16.5, "", 3.84, 83.44}, 
 {"AUS", "Oceania", "Australia", "2020-05-18", 7045., 9., 98., 0., 276.276, 
  0.353, 3.843, 0., 1.062034*^6, 19908., 41.649, 0.781, 29559., 1.159, 
  "tests performed", 64.35, 2.5499881*^7, 3.202, 37.9, 15.504, 10.129, 
  44648.71, 0.5, 107.791, 5.07, 13., 16.5, "", 3.84, 83.44}, 
 {"AUS", "Oceania", "Australia", "2020-05-19", 7060., 15., 99., 1., 276.864, 
  0.588, 3.882, 0.039, 1.08587*^6, 23836., 42.583, 0.935, 29706., 1.165, 
  "tests performed", 64.35, 2.5499881*^7, 3.202, 37.9, 15.504, 10.129, 
  44648.71, 0.5, 107.791, 5.07, 13., 16.5, "", 3.84, 83.44}, 
 {"AUS", "Oceania", "Australia", "2020-05-20", 7068., 8., 99., 0., 277.178, 
  0.314, 3.882, 0., 1.111567*^6, 25697., 43.591, 1.008, 28935., 1.135, 
  "tests performed", 64.35, 2.5499881*^7, 3.202, 37.9, 15.504, 10.129, 
  44648.71, 0.5, 107.791, 5.07, 13., 16.5, "", 3.84, 83.44}, 
 {"AUS", "Oceania", "Australia", "2020-05-21", 7079., 11., 100., 1., 277.609, 
  0.431, 3.922, 0.039, 1.137684*^6, 26117., 44.615, 1.024, 27743., 1.088, 
  "tests performed", 64.35, 2.5499881*^7, 3.202, 37.9, 15.504, 10.129, 
  44648.71, 0.5, 107.791, 5.07, 13., 16.5, "", 3.84, 83.44}, 
 {"AUS", "Oceania", "Australia", "2020-05-22", 7081., 2., 100., 0., 277.688, 
  0.078, 3.922, 0., 1.170682*^6, 32998., 45.909, 1.294, 26695., 1.047, 
  "tests performed", 64.35, 2.5499881*^7, 3.202, 37.9, 15.504, 10.129, 
  44648.71, 0.5, 107.791, 5.07, 13., 16.5, "", 3.84, 83.44}, 
 {"AUS", "Oceania", "Australia", "2020-05-23", 7095., 14., 101., 1., 278.237, 
  0.549, 3.961, 0.039, 1.192262*^6, 21580., 46.756, 0.846, 25230., 0.989, 
  "tests performed", 64.35, 2.5499881*^7, 3.202, 37.9, 15.504, 10.129, 
  44648.71, 0.5, 107.791, 5.07, 13., 16.5, "", 3.84, 83.44}, 
 {"AUS", "Oceania", "Australia", "2020-05-24", 7106., 11., 102., 1., 278.668, 
  0.431, 4., 0.039, 1.224795*^6, 32533., 48.031, 1.276, 26096., 1.023, 
  "tests performed", 64.35, 2.5499881*^7, 3.202, 37.9, 15.504, 10.129, 
  44648.71, 0.5, 107.791, 5.07, 13., 16.5, "", 3.84, 83.44}, 
 {"AUS", "Oceania", "Australia", "2020-05-25", 7109., 3., 102., 0., 278.786, 
  0.118, 4., 0., 1.2442*^6, 19405., 48.792, 0.761, 26024., 1.021, 
  "tests performed", 62.5, 2.5499881*^7, 3.202, 37.9, 15.504, 10.129, 
  44648.71, 0.5, 107.791, 5.07, 13., 16.5, "", 3.84, 83.44}, 
 {"AUS", "Oceania", "Australia", "2020-05-26", 7118., 9., 102., 0., 279.139, 
  0.353, 4., 0., 1.288223*^6, 44023., 50.519, 1.726, 28908., 1.134, 
  "tests performed", 62.5, 2.5499881*^7, 3.202, 37.9, 15.504, 10.129, 
  44648.71, 0.5, 107.791, 5.07, 13., 16.5, "", 3.84, 83.44}, 
 {"AUS", "Oceania", "Australia", "2020-05-27", 7133., 15., 102., 0., 279.727, 
  0.588, 4., 0., 1.338321*^6, 50098., 52.483, 1.965, 32393., 1.27, 
  "tests performed", 62.5, 2.5499881*^7, 3.202, 37.9, 15.504, 10.129, 
  44648.71, 0.5, 107.791, 5.07, 13., 16.5, "", 3.84, 83.44}, 
 {"AUS", "Oceania", "Australia", "2020-05-28", 7139., 6., 102., 0., 279.962, 
  0.235, 4., 0., 1.367444*^6, 29123., 53.626, 1.142, 32823., 1.287, 
  "tests performed", 62.5, 2.5499881*^7, 3.202, 37.9, 15.504, 10.129, 
  44648.71, 0.5, 107.791, 5.07, 13., 16.5, "", 3.84, 83.44}, 
 {"AUS", "Oceania", "Australia", "2020-05-29", 7150., 11., 102., 0., 280.393, 
  0.431, 4., 0., 1.397622*^6, 30178., 54.809, 1.183, 32420., 1.271, 
  "tests performed", 60.65, 2.5499881*^7, 3.202, 37.9, 15.504, 10.129, 
  44648.71, 0.5, 107.791, 5.07, 13., 16.5, "", 3.84, 83.44}, 
 {"AUS", "Oceania", "Australia", "2020-05-30", 7173., 23., 102., 0., 281.295, 
  0.902, 4., 0., 1.428538*^6, 30916., 56.021, 1.212, 33754., 1.324, 
  "tests performed", 60.65, 2.5499881*^7, 3.202, 37.9, 15.504, 10.129, 
  44648.71, 0.5, 107.791, 5.07, 13., 16.5, "", 3.84, 83.44}, 
 {"AUS", "Oceania", "Australia", "2020-05-31", 7185., 12., 102., 0., 281.766, 
  0.471, 4., 0., 1.454568*^6, 26030., 57.042, 1.021, 32825., 1.287, 
  "tests performed", 60.65, 2.5499881*^7, 3.202, 37.9, 15.504, 10.129, 
  44648.71, 0.5, 107.791, 5.07, 13., 16.5, "", 3.84, 83.44}, 
 {"AUS", "Oceania", "Australia", "2020-06-01", 7195., 10., 102., 0., 282.158, 
  0.392, 4., 0., 1.47222*^6, 17652., 57.734, 0.692, 32574., 1.277, 
  "tests performed", 59.26, 2.5499881*^7, 3.202, 37.9, 15.504, 10.129, 
  44648.71, 0.5, 107.791, 5.07, 13., 16.5, "", 3.84, 83.44}, 
 {"AUS", "Oceania", "Australia", "2020-06-02", 7204., 9., 102., 0., 282.511, 
  0.353, 4., 0., 1.490387*^6, 18167., 58.447, 0.712, 28881., 1.133, 
  "tests performed", 59.26, 2.5499881*^7, 3.202, 37.9, 15.504, 10.129, 
  44648.71, 0.5, 107.791, 5.07, 13., 16.5, "", 3.84, 83.44}, 
 {"AUS", "Oceania", "Australia", "2020-06-03", 7221., 17., 102., 0., 283.178, 
  0.667, 4., 0., 1.5127*^6, 22313., 59.322, 0.875, 24911., 0.977, 
  "tests performed", 59.26, 2.5499881*^7, 3.202, 37.9, 15.504, 10.129, 
  44648.71, 0.5, 107.791, 5.07, 13., 16.5, "", 3.84, 83.44}, 
 {"AUS", "Oceania", "Australia", "2020-06-04", 7229., 8., 102., 0., 283.492, 
  0.314, 4., 0., 1.546329*^6, 33629., 60.641, 1.319, 25555., 1.002, 
  "tests performed", 59.26, 2.5499881*^7, 3.202, 37.9, 15.504, 10.129, 
  44648.71, 0.5, 107.791, 5.07, 13., 16.5, "", 3.84, 83.44}, 
 {"AUS", "Oceania", "Australia", "2020-06-05", 7240., 11., 102., 0., 283.923, 
  0.431, 4., 0., 1.579192*^6, 32863., 61.929, 1.289, 25939., 1.017, 
  "tests performed", 59.26, 2.5499881*^7, 3.202, 37.9, 15.504, 10.129, 
  44648.71, 0.5, 107.791, 5.07, 13., 16.5, "", 3.84, 83.44}, 
 {"AUS", "Oceania", "Australia", "2020-06-06", 7251., 11., 102., 0., 284.354, 
  0.431, 4., 0., 1.590588*^6, 11396., 62.376, 0.447, 23150., 0.908, 
  "tests performed", 59.26, 2.5499881*^7, 3.202, 37.9, 15.504, 10.129, 
  44648.71, 0.5, 107.791, 5.07, 13., 16.5, "", 3.84, 83.44}, 
 {"AUS", "Oceania", "Australia", "2020-06-07", 7255., 4., 102., 0., 284.511, 
  0.157, 4., 0., 1.617462*^6, 26874., 63.43, 1.054, 23271., 0.913, 
  "tests performed", 59.26, 2.5499881*^7, 3.202, 37.9, 15.504, 10.129, 
  44648.71, 0.5, 107.791, 5.07, 13., 16.5, "", 3.84, 83.44}, 
 {"AUS", "Oceania", "Australia", "2020-06-08", 7260., 5., 102., 0., 284.707, 
  0.196, 4., 0., 1.633515*^6, 16053., 64.06, 0.63, 23042., 0.904, 
  "tests performed", 59.26, 2.5499881*^7, 3.202, 37.9, 15.504, 10.129, 
  44648.71, 0.5, 107.791, 5.07, 13., 16.5, "", 3.84, 83.44}, 
 {"AUS", "Oceania", "Australia", "2020-06-09", 7265., 5., 102., 0., 284.903, 
  0.196, 4., 0., 1.650684*^6, 17169., 64.733, 0.673, 22900., 0.898, 
  "tests performed", 53.7, 2.5499881*^7, 3.202, 37.9, 15.504, 10.129, 
  44648.71, 0.5, 107.791, 5.07, 13., 16.5, "", 3.84, 83.44}, 
 {"AUS", "Oceania", "Australia", "2020-06-10", 7267., 2., 102., 0., 284.982, 
  0.078, 4., 0., 1.679954*^6, 29270., 65.881, 1.148, 23893., 0.937, 
  "tests performed", 53.7, 2.5499881*^7, 3.202, 37.9, 15.504, 10.129, 
  44648.71, 0.5, 107.791, 5.07, 13., 16.5, "", 3.84, 83.44}, 
 {"AUS", "Oceania", "Australia", "2020-06-11", 7276., 9., 102., 0., 285.335, 
  0.353, 4., 0., 1.711223*^6, 31269., 67.107, 1.226, 23556., 0.924, 
  "tests performed", 53.7, 2.5499881*^7, 3.202, 37.9, 15.504, 10.129, 
  44648.71, 0.5, 107.791, 5.07, 13., 16.5, "", 3.84, 83.44}, 
 {"AUS", "Oceania", "Australia", "2020-06-12", 7285., 9., 102., 0., 285.688, 
  0.353, 4., 0., 1.74555*^6, 34327., 68.453, 1.346, 23765., 0.932, 
  "tests performed", 43.98, 2.5499881*^7, 3.202, 37.9, 15.504, 10.129, 
  44648.71, 0.5, 107.791, 5.07, 13., 16.5, "", 3.84, 83.44}, 
 {"AUS", "Oceania", "Australia", "2020-06-13", 7290., 5., 102., 0., 285.884, 
  0.196, 4., 0., 1.782651*^6, 37101., 69.908, 1.455, 27438., 1.076, 
  "tests performed", 43.98, 2.5499881*^7, 3.202, 37.9, 15.504, 10.129, 
  44648.71, 0.5, 107.791, 5.07, 13., 16.5, "", 3.84, 83.44}, 
 {"AUS", "Oceania", "Australia", "2020-06-14", 7302., 12., 102., 0., 286.354, 
  0.471, 4., 0., 1.812353*^6, 29702., 71.073, 1.165, 27842., 1.092, 
  "tests performed", 43.98, 2.5499881*^7, 3.202, 37.9, 15.504, 10.129, 
  44648.71, 0.5, 107.791, 5.07, 13., 16.5, "", 3.84, 83.44}, 
 {"AUS", "Oceania", "Australia", "2020-06-15", 7320., 18., 102., 0., 287.06, 
  0.706, 4., 0., 1.828149*^6, 15796., 71.692, 0.619, 27805., 1.09, 
  "tests performed", 43.98, 2.5499881*^7, 3.202, 37.9, 15.504, 10.129, 
  44648.71, 0.5, 107.791, 5.07, 13., 16.5, "", 3.84, 83.44}, 
 {"AUS", "Oceania", "Australia", "2020-06-16", 7335., 15., 102., 0., 287.648, 
  0.588, 4., 0., 1.848347*^6, 20198., 72.485, 0.792, 28238., 1.107, 
  "tests performed", 43.98, 2.5499881*^7, 3.202, 37.9, 15.504, 10.129, 
  44648.71, 0.5, 107.791, 5.07, 13., 16.5, "", 3.84, 83.44}, 
 {"AUS", "Oceania", "Australia", "2020-06-17", 7347., 12., 102., 0., 288.119, 
  0.471, 4., 0., 1.876117*^6, 27770., 73.574, 1.089, 28023., 1.099, 
  "tests performed", 43.98, 2.5499881*^7, 3.202, 37.9, 15.504, 10.129, 
  44648.71, 0.5, 107.791, 5.07, 13., 16.5, "", 3.84, 83.44}, 
 {"AUS", "Oceania", "Australia", "2020-06-18", 7370., 23., 102., 0., 289.021, 
  0.902, 4., 0., 1.927497*^6, 51380., 75.588, 2.015, 30896., 1.212, 
  "tests performed", 43.98, 2.5499881*^7, 3.202, 37.9, 15.504, 10.129, 
  44648.71, 0.5, 107.791, 5.07, 13., 16.5, "", 3.84, 83.44}, 
 {"AUS", "Oceania", "Australia", "2020-06-19", 7391., 21., 102., 0., 289.844, 
  0.824, 4., 0., 1.970205*^6, 42708., 77.263, 1.675, 32094., 1.259, 
  "tests performed", 43.98, 2.5499881*^7, 3.202, 37.9, 15.504, 10.129, 
  44648.71, 0.5, 107.791, 5.07, 13., 16.5, "", 3.84, 83.44}, 
 {"AUS", "Oceania", "Australia", "2020-06-20", 7409., 18., 102., 0., 290.55, 
  0.706, 4., 0., 2.005378*^6, 35173., 78.643, 1.379, 31818., 1.248, 
  "tests performed", 43.98, 2.5499881*^7, 3.202, 37.9, 15.504, 10.129, 
  44648.71, 0.5, 107.791, 5.07, 13., 16.5, "", 3.84, 83.44}, 
 {"AUS", "Oceania", "Australia", "2020-06-21", 7436., 27., 102., 0., 291.609, 
  1.059, 4., 0., 2.041324*^6, 35946., 80.052, 1.41, 32710., 1.283, 
  "tests performed", 43.98, 2.5499881*^7, 3.202, 37.9, 15.504, 10.129, 
  44648.71, 0.5, 107.791, 5.07, 13., 16.5, "", 3.84, 83.44}, 
 {"AUS", "Oceania", "Australia", "2020-06-22", 7461., 25., 102., 0., 292.59, 
  0.98, 4., 0., 2.107849*^6, 66525., 82.661, 2.609, 39957., 1.567, 
  "tests performed", 43.98, 2.5499881*^7, 3.202, 37.9, 15.504, 10.129, 
  44648.71, 0.5, 107.791, 5.07, 13., 16.5, "", 3.84, 83.44}, 
 {"AUS", "Oceania", "Australia", "2020-06-23", 7474., 13., 102., 0., 293.099, 
  0.51, 4., 0., 2.132821*^6, 24972., 83.64, 0.979, 40639., 1.594, 
  "tests performed", 49.54, 2.5499881*^7, 3.202, 37.9, 15.504, 10.129, 
  44648.71, 0.5, 107.791, 5.07, 13., 16.5, "", 3.84, 83.44}, 
 {"AUS", "Oceania", "Australia", "2020-06-24", 7492., 18., 102., 0., 293.805, 
  0.706, 4., 0., 2.180424*^6, 47603., 85.507, 1.867, 43472., 1.705, 
  "tests performed", 49.54, 2.5499881*^7, 3.202, 37.9, 15.504, 10.129, 
  44648.71, 0.5, 107.791, 5.07, 13., 16.5, "", 3.84, 83.44}, 
 {"AUS", "Oceania", "Australia", "2020-06-25", 7521., 29., 103., 1., 294.943, 
  1.137, 4.039, 0.039, 2.232341*^6, 51917., 87.543, 2.036, 43549., 1.708, 
  "tests performed", 49.54, 2.5499881*^7, 3.202, 37.9, 15.504, 10.129, 
  44648.71, 0.5, 107.791, 5.07, 13., 16.5, "", 3.84, 83.44}, 
 {"AUS", "Oceania", "Australia", "2020-06-26", 7558., 37., 104., 1., 296.394, 
  1.451, 4.078, 0.039, 2.281839*^6, 49498., 89.484, 1.941, 44519., 1.746, 
  "tests performed", 49.54, 2.5499881*^7, 3.202, 37.9, 15.504, 10.129, 
  44648.71, 0.5, 107.791, 5.07, 13., 16.5, "", 3.84, 83.44}, 
 {"AUS", "Oceania", "Australia", "2020-06-27", 7595., 37., 104., 0., 297.845, 
  1.451, 4.078, 0., 2.336061*^6, 54222., 91.611, 2.126, 47240., 1.853, 
  "tests performed", 49.54, 2.5499881*^7, 3.202, 37.9, 15.504, 10.129, 
  44648.71, 0.5, 107.791, 5.07, 13., 16.5, "", 3.84, 83.44}, 
 {"AUS", "Oceania", "Australia", "2020-06-28", 7641., 46., 104., 0., 299.648, 
  1.804, 4.078, 0., 2.379175*^6, 43114., 93.301, 1.691, 48264., 1.893, 
  "tests performed", 49.54, 2.5499881*^7, 3.202, 37.9, 15.504, 10.129, 
  44648.71, 0.5, 107.791, 5.07, 13., 16.5, "", 3.84, 83.44}, 
 {"AUS", "Oceania", "Australia", "2020-06-29", 7686., 45., 104., 0., 301.413, 
  1.765, 4.078, 0., 2.415695*^6, 36520., 94.734, 1.432, 43978., 1.725, 
  "tests performed", 49.54, 2.5499881*^7, 3.202, 37.9, 15.504, 10.129, 
  44648.71, 0.5, 107.791, 5.07, 13., 16.5, "", 3.84, 83.44}, 
 {"AUS", "Oceania", "Australia", "2020-06-30", 7767., 81., 104., 0., 304.59, 
  3.176, 4.078, 0., 2.455982*^6, 40287., 96.313, 1.58, 46166., 1.81, 
  "tests performed", 49.54, 2.5499881*^7, 3.202, 37.9, 15.504, 10.129, 
  44648.71, 0.5, 107.791, 5.07, 13., 16.5, "", 3.84, 83.44}, 
 {"AUS", "Oceania", "Australia", "2020-07-01", 7834., 67., 104., 0., 307.217, 
  2.627, 4.078, 0., 2.505923*^6, 49941., 98.272, 1.958, 46500., 1.824, 
  "tests performed", 69.91, 2.5499881*^7, 3.202, 37.9, 15.504, 10.129, 
  44648.71, 0.5, 107.791, 5.07, 13., 16.5, "", 3.84, 83.44}, 
 {"AUS", "Oceania", "Australia", "2020-07-02", 7920., 86., 104., 0., 310.59, 
  3.373, 4.078, 0., 2.563782*^6, 57859., 100.541, 2.269, 47349., 1.857, 
  "tests performed", 69.91, 2.5499881*^7, 3.202, 37.9, 15.504, 10.129, 
  44648.71, 0.5, 107.791, 5.07, 13., 16.5, "", 3.84, 83.44}, 
 {"AUS", "Oceania", "Australia", "2020-07-03", 8001., 81., 104., 0., 313.766, 
  3.176, 4.078, 0., 2.61786*^6, 54078., 102.662, 2.121, 48003., 1.882, 
  "tests performed", "", 2.5499881*^7, 3.202, 37.9, 15.504, 10.129, 44648.71, 
  0.5, 107.791, 5.07, 13., 16.5, "", 3.84, 83.44}, 
 {"AUS", "Oceania", "Australia", "2020-07-04", 8255., 254., 104., 0., 
  323.727, 9.961, 4.078, 0., 2.668036*^6, 50176., 104.629, 1.968, 47425., 
  1.86, "tests performed", "", 2.5499881*^7, 3.202, 37.9, 15.504, 10.129, 
  44648.71, 0.5, 107.791, 5.07, 13., 16.5, "", 3.84, 83.44}, 
 {"AUS", "Oceania", "Australia", "2020-07-05", 8362., 107., 104., 0., 
  327.923, 4.196, 4.078, 0., 2.713435*^6, 45399., 106.41, 1.78, 47751., 
  1.873, "tests performed", "", 2.5499881*^7, 3.202, 37.9, 15.504, 10.129, 
  44648.71, 0.5, 107.791, 5.07, 13., 16.5, "", 3.84, 83.44}, 
 {"AUS", "Oceania", "Australia", "2020-07-06", 8449., 87., 104., 0., 331.335, 
  3.412, 4.078, 0., 2.759165*^6, 45730., 108.203, 1.793, 49067., 1.924, 
  "tests performed", "", 2.5499881*^7, 3.202, 37.9, 15.504, 10.129, 44648.71, 
  0.5, 107.791, 5.07, 13., 16.5, "", 3.84, 83.44}, 
 {"AUS", "Oceania", "Australia", "2020-07-07", 8586., 137., 106., 2., 
  336.707, 5.373, 4.157, 0.078, "", "", "", "", "", "", "", "", 2.5499881*^7, 
  3.202, 37.9, 15.504, 10.129, 44648.71, 0.5, 107.791, 5.07, 13., 16.5, "", 
  3.84, 83.44}, {"AUS", "Oceania", "Australia", "2020-07-08", 8755., 169., 
  106., 0., 343.335, 6.627, 4.157, 0., "", "", "", "", "", "", "", "", 
  2.5499881*^7, 3.202, 37.9, 15.504, 10.129, 44648.71, 0.5, 107.791, 5.07, 
  13., 16.5, "", 3.84, 83.44}, {"AUT", "Europe", "Austria", "2019-12-31", 0., 
  0., 0., 0., 0., 0., 0., 0., "", "", "", "", "", "", "", "", 9.0064*^6, 
  106.749, 44.4, 19.202, 13.748, 45436.686, 0.7, 145.183, 6.35, 28.4, 30.9, 
  "", 7.37, 81.54}, {"AUT", "Europe", "Austria", "2020-01-01", 0., 0., 0., 
  0., 0., 0., 0., 0., "", "", "", "", "", "", "", 0., 9.0064*^6, 106.749, 
  44.4, 19.202, 13.748, 45436.686, 0.7, 145.183, 6.35, 28.4, 30.9, "", 7.37, 
  81.54}, {"AUT", "Europe", "Austria", "2020-01-02", 0., 0., 0., 0., 0., 0., 
  0., 0., "", "", "", "", "", "", "", 0., 9.0064*^6, 106.749, 44.4, 19.202, 
  13.748, 45436.686, 0.7, 145.183, 6.35, 28.4, 30.9, "", 7.37, 81.54}, 
 {"AUT", "Europe", "Austria", "2020-01-03", 0., 0., 0., 0., 0., 0., 0., 0., 
  "", "", "", "", "", "", "", 0., 9.0064*^6, 106.749, 44.4, 19.202, 13.748, 
  45436.686, 0.7, 145.183, 6.35, 28.4, 30.9, "", 7.37, 81.54}, 
 {"AUT", "Europe", "Austria", "2020-01-04", 0., 0., 0., 0., 0., 0., 0., 0., 
  "", "", "", "", "", "", "", 0., 9.0064*^6, 106.749, 44.4, 19.202, 13.748, 
  45436.686, 0.7, 145.183, 6.35, 28.4, 30.9, "", 7.37, 81.54}, 
 {"AUT", "Europe", "Austria", "2020-01-05", 0., 0., 0., 0., 0., 0., 0., 0., 
  "", "", "", "", "", "", "", 0., 9.0064*^6, 106.749, 44.4, 19.202, 13.748, 
  45436.686, 0.7, 145.183, 6.35, 28.4, 30.9, "", 7.37, 81.54}, 
 {"AUT", "Europe", "Austria", "2020-01-06", 0., 0., 0., 0., 0., 0., 0., 0., 
  "", "", "", "", "", "", "", 0., 9.0064*^6, 106.749, 44.4, 19.202, 13.748, 
  45436.686, 0.7, 145.183, 6.35, 28.4, 30.9, "", 7.37, 81.54}, 
 {"AUT", "Europe", "Austria", "2020-01-07", 0., 0., 0., 0., 0., 0., 0., 0., 
  "", "", "", "", "", "", "", 0., 9.0064*^6, 106.749, 44.4, 19.202, 13.748, 
  45436.686, 0.7, 145.183, 6.35, 28.4, 30.9, "", 7.37, 81.54}, 
 {"AUT", "Europe", "Austria", "2020-01-08", 0., 0., 0., 0., 0., 0., 0., 0., 
  "", "", "", "", "", "", "", 0., 9.0064*^6, 106.749, 44.4, 19.202, 13.748, 
  45436.686, 0.7, 145.183, 6.35, 28.4, 30.9, "", 7.37, 81.54}, 
 {"AUT", "Europe", "Austria", "2020-01-09", 0., 0., 0., 0., 0., 0., 0., 0., 
  "", "", "", "", "", "", "", 0., 9.0064*^6, 106.749, 44.4, 19.202, 13.748, 
  45436.686, 0.7, 145.183, 6.35, 28.4, 30.9, "", 7.37, 81.54}, 
 {"AUT", "Europe", "Austria", "2020-01-10", 0., 0., 0., 0., 0., 0., 0., 0., 
  "", "", "", "", "", "", "", 0., 9.0064*^6, 106.749, 44.4, 19.202, 13.748, 
  45436.686, 0.7, 145.183, 6.35, 28.4, 30.9, "", 7.37, 81.54}, 
 {"AUT", "Europe", "Austria", "2020-01-11", 0., 0., 0., 0., 0., 0., 0., 0., 
  "", "", "", "", "", "", "", 0., 9.0064*^6, 106.749, 44.4, 19.202, 13.748, 
  45436.686, 0.7, 145.183, 6.35, 28.4, 30.9, "", 7.37, 81.54}, 
 {"AUT", "Europe", "Austria", "2020-01-12", 0., 0., 0., 0., 0., 0., 0., 0., 
  "", "", "", "", "", "", "", 0., 9.0064*^6, 106.749, 44.4, 19.202, 13.748, 
  45436.686, 0.7, 145.183, 6.35, 28.4, 30.9, "", 7.37, 81.54}, 
 {"AUT", "Europe", "Austria", "2020-01-13", 0., 0., 0., 0., 0., 0., 0., 0., 
  "", "", "", "", "", "", "", 0., 9.0064*^6, 106.749, 44.4, 19.202, 13.748, 
  45436.686, 0.7, 145.183, 6.35, 28.4, 30.9, "", 7.37, 81.54}, 
 {"AUT", "Europe", "Austria", "2020-01-14", 0., 0., 0., 0., 0., 0., 0., 0., 
  "", "", "", "", "", "", "", 0., 9.0064*^6, 106.749, 44.4, 19.202, 13.748, 
  45436.686, 0.7, 145.183, 6.35, 28.4, 30.9, "", 7.37, 81.54}, 
 {"AUT", "Europe", "Austria", "2020-01-15", 0., 0., 0., 0., 0., 0., 0., 0., 
  "", "", "", "", "", "", "", 0., 9.0064*^6, 106.749, 44.4, 19.202, 13.748, 
  45436.686, 0.7, 145.183, 6.35, 28.4, 30.9, "", 7.37, 81.54}, 
 {"AUT", "Europe", "Austria", "2020-01-16", 0., 0., 0., 0., 0., 0., 0., 0., 
  "", "", "", "", "", "", "", 0., 9.0064*^6, 106.749, 44.4, 19.202, 13.748, 
  45436.686, 0.7, 145.183, 6.35, 28.4, 30.9, "", 7.37, 81.54}, 
 {"AUT", "Europe", "Austria", "2020-01-17", 0., 0., 0., 0., 0., 0., 0., 0., 
  "", "", "", "", "", "", "", 0., 9.0064*^6, 106.749, 44.4, 19.202, 13.748, 
  45436.686, 0.7, 145.183, 6.35, 28.4, 30.9, "", 7.37, 81.54}, 
 {"AUT", "Europe", "Austria", "2020-01-18", 0., 0., 0., 0., 0., 0., 0., 0., 
  "", "", "", "", "", "", "", 0., 9.0064*^6, 106.749, 44.4, 19.202, 13.748, 
  45436.686, 0.7, 145.183, 6.35, 28.4, 30.9, "", 7.37, 81.54}, 
 {"AUT", "Europe", "Austria", "2020-01-19", 0., 0., 0., 0., 0., 0., 0., 0., 
  "", "", "", "", "", "", "", 0., 9.0064*^6, 106.749, 44.4, 19.202, 13.748, 
  45436.686, 0.7, 145.183, 6.35, 28.4, 30.9, "", 7.37, 81.54}, 
 {"AUT", "Europe", "Austria", "2020-01-20", 0., 0., 0., 0., 0., 0., 0., 0., 
  "", "", "", "", "", "", "", 0., 9.0064*^6, 106.749, 44.4, 19.202, 13.748, 
  45436.686, 0.7, 145.183, 6.35, 28.4, 30.9, "", 7.37, 81.54}, 
 {"AUT", "Europe", "Austria", "2020-01-21", 0., 0., 0., 0., 0., 0., 0., 0., 
  "", "", "", "", "", "", "", 0., 9.0064*^6, 106.749, 44.4, 19.202, 13.748, 
  45436.686, 0.7, 145.183, 6.35, 28.4, 30.9, "", 7.37, 81.54}, 
 {"AUT", "Europe", "Austria", "2020-01-22", 0., 0., 0., 0., 0., 0., 0., 0., 
  "", "", "", "", "", "", "", 0., 9.0064*^6, 106.749, 44.4, 19.202, 13.748, 
  45436.686, 0.7, 145.183, 6.35, 28.4, 30.9, "", 7.37, 81.54}, 
 {"AUT", "Europe", "Austria", "2020-01-23", 0., 0., 0., 0., 0., 0., 0., 0., 
  "", "", "", "", "", "", "", 0., 9.0064*^6, 106.749, 44.4, 19.202, 13.748, 
  45436.686, 0.7, 145.183, 6.35, 28.4, 30.9, "", 7.37, 81.54}, 
 {"AUT", "Europe", "Austria", "2020-01-24", 0., 0., 0., 0., 0., 0., 0., 0., 
  "", "", "", "", "", "", "", 0., 9.0064*^6, 106.749, 44.4, 19.202, 13.748, 
  45436.686, 0.7, 145.183, 6.35, 28.4, 30.9, "", 7.37, 81.54}, 
 {"AUT", "Europe", "Austria", "2020-01-25", 0., 0., 0., 0., 0., 0., 0., 0., 
  "", "", "", "", "", "", "", 0., 9.0064*^6, 106.749, 44.4, 19.202, 13.748, 
  45436.686, 0.7, 145.183, 6.35, 28.4, 30.9, "", 7.37, 81.54}, 
 {"AUT", "Europe", "Austria", "2020-01-26", 0., 0., 0., 0., 0., 0., 0., 0., 
  "", "", "", "", "", "", "", 0., 9.0064*^6, 106.749, 44.4, 19.202, 13.748, 
  45436.686, 0.7, 145.183, 6.35, 28.4, 30.9, "", 7.37, 81.54}, 
 {"AUT", "Europe", "Austria", "2020-01-27", 0., 0., 0., 0., 0., 0., 0., 0., 
  "", "", "", "", "", "", "", 0., 9.0064*^6, 106.749, 44.4, 19.202, 13.748, 
  45436.686, 0.7, 145.183, 6.35, 28.4, 30.9, "", 7.37, 81.54}, 
 {"AUT", "Europe", "Austria", "2020-01-28", 0., 0., 0., 0., 0., 0., 0., 0., 
  "", "", "", "", "", "", "", 0., 9.0064*^6, 106.749, 44.4, 19.202, 13.748, 
  45436.686, 0.7, 145.183, 6.35, 28.4, 30.9, "", 7.37, 81.54}, 
 {"AUT", "Europe", "Austria", "2020-01-29", 0., 0., 0., 0., 0., 0., 0., 0., 
  "", "", "", "", "", "", "", 0., 9.0064*^6, 106.749, 44.4, 19.202, 13.748, 
  45436.686, 0.7, 145.183, 6.35, 28.4, 30.9, "", 7.37, 81.54}, 
 {"AUT", "Europe", "Austria", "2020-01-30", 0., 0., 0., 0., 0., 0., 0., 0., 
  "", "", "", "", "", "", "", 0., 9.0064*^6, 106.749, 44.4, 19.202, 13.748, 
  45436.686, 0.7, 145.183, 6.35, 28.4, 30.9, "", 7.37, 81.54}, 
 {"AUT", "Europe", "Austria", "2020-01-31", 0., 0., 0., 0., 0., 0., 0., 0., 
  "", "", "", "", "", "", "", 0., 9.0064*^6, 106.749, 44.4, 19.202, 13.748, 
  45436.686, 0.7, 145.183, 6.35, 28.4, 30.9, "", 7.37, 81.54}, 
 {"AUT", "Europe", "Austria", "2020-02-01", 0., 0., 0., 0., 0., 0., 0., 0., 
  "", "", "", "", "", "", "", 0., 9.0064*^6, 106.749, 44.4, 19.202, 13.748, 
  45436.686, 0.7, 145.183, 6.35, 28.4, 30.9, "", 7.37, 81.54}, 
 {"AUT", "Europe", "Austria", "2020-02-02", 0., 0., 0., 0., 0., 0., 0., 0., 
  "", "", "", "", "", "", "", 0., 9.0064*^6, 106.749, 44.4, 19.202, 13.748, 
  45436.686, 0.7, 145.183, 6.35, 28.4, 30.9, "", 7.37, 81.54}, 
 {"AUT", "Europe", "Austria", "2020-02-03", 0., 0., 0., 0., 0., 0., 0., 0., 
  "", "", "", "", "", "", "", 0., 9.0064*^6, 106.749, 44.4, 19.202, 13.748, 
  45436.686, 0.7, 145.183, 6.35, 28.4, 30.9, "", 7.37, 81.54}, 
 {"AUT", "Europe", "Austria", "2020-02-04", 0., 0., 0., 0., 0., 0., 0., 0., 
  "", "", "", "", "", "", "", 0., 9.0064*^6, 106.749, 44.4, 19.202, 13.748, 
  45436.686, 0.7, 145.183, 6.35, 28.4, 30.9, "", 7.37, 81.54}, 
 {"AUT", "Europe", "Austria", "2020-02-05", 0., 0., 0., 0., 0., 0., 0., 0., 
  "", "", "", "", "", "", "", 0., 9.0064*^6, 106.749, 44.4, 19.202, 13.748, 
  45436.686, 0.7, 145.183, 6.35, 28.4, 30.9, "", 7.37, 81.54}, 
 {"AUT", "Europe", "Austria", "2020-02-06", 0., 0., 0., 0., 0., 0., 0., 0., 
  "", "", "", "", "", "", "", 0., 9.0064*^6, 106.749, 44.4, 19.202, 13.748, 
  45436.686, 0.7, 145.183, 6.35, 28.4, 30.9, "", 7.37, 81.54}, 
 {"AUT", "Europe", "Austria", "2020-02-07", 0., 0., 0., 0., 0., 0., 0., 0., 
  "", "", "", "", "", "", "", 0., 9.0064*^6, 106.749, 44.4, 19.202, 13.748, 
  45436.686, 0.7, 145.183, 6.35, 28.4, 30.9, "", 7.37, 81.54}, 
 {"AUT", "Europe", "Austria", "2020-02-08", 0., 0., 0., 0., 0., 0., 0., 0., 
  "", "", "", "", "", "", "", 0., 9.0064*^6, 106.749, 44.4, 19.202, 13.748, 
  45436.686, 0.7, 145.183, 6.35, 28.4, 30.9, "", 7.37, 81.54}, 
 {"AUT", "Europe", "Austria", "2020-02-09", 0., 0., 0., 0., 0., 0., 0., 0., 
  "", "", "", "", "", "", "", 0., 9.0064*^6, 106.749, 44.4, 19.202, 13.748, 
  45436.686, 0.7, 145.183, 6.35, 28.4, 30.9, "", 7.37, 81.54}, 
 {"AUT", "Europe", "Austria", "2020-02-10", 0., 0., 0., 0., 0., 0., 0., 0., 
  "", "", "", "", "", "", "", 0., 9.0064*^6, 106.749, 44.4, 19.202, 13.748, 
  45436.686, 0.7, 145.183, 6.35, 28.4, 30.9, "", 7.37, 81.54}, 
 {"AUT", "Europe", "Austria", "2020-02-11", 0., 0., 0., 0., 0., 0., 0., 0., 
  "", "", "", "", "", "", "", 0., 9.0064*^6, 106.749, 44.4, 19.202, 13.748, 
  45436.686, 0.7, 145.183, 6.35, 28.4, 30.9, "", 7.37, 81.54}, 
 {"AUT", "Europe", "Austria", "2020-02-12", 0., 0., 0., 0., 0., 0., 0., 0., 
  "", "", "", "", "", "", "", 0., 9.0064*^6, 106.749, 44.4, 19.202, 13.748, 
  45436.686, 0.7, 145.183, 6.35, 28.4, 30.9, "", 7.37, 81.54}, 
 {"AUT", "Europe", "Austria", "2020-02-13", 0., 0., 0., 0., 0., 0., 0., 0., 
  "", "", "", "", "", "", "", 0., 9.0064*^6, 106.749, 44.4, 19.202, 13.748, 
  45436.686, 0.7, 145.183, 6.35, 28.4, 30.9, "", 7.37, 81.54}, 
 {"AUT", "Europe", "Austria", "2020-02-14", 0., 0., 0., 0., 0., 0., 0., 0., 
  "", "", "", "", "", "", "", 0., 9.0064*^6, 106.749, 44.4, 19.202, 13.748, 
  45436.686, 0.7, 145.183, 6.35, 28.4, 30.9, "", 7.37, 81.54}, 
 {"AUT", "Europe", "Austria", "2020-02-15", 0., 0., 0., 0., 0., 0., 0., 0., 
  "", "", "", "", "", "", "", 0., 9.0064*^6, 106.749, 44.4, 19.202, 13.748, 
  45436.686, 0.7, 145.183, 6.35, 28.4, 30.9, "", 7.37, 81.54}, 
 {"AUT", "Europe", "Austria", "2020-02-16", 0., 0., 0., 0., 0., 0., 0., 0., 
  "", "", "", "", "", "", "", 0., 9.0064*^6, 106.749, 44.4, 19.202, 13.748, 
  45436.686, 0.7, 145.183, 6.35, 28.4, 30.9, "", 7.37, 81.54}, 
 {"AUT", "Europe", "Austria", "2020-02-17", 0., 0., 0., 0., 0., 0., 0., 0., 
  "", "", "", "", "", "", "", 0., 9.0064*^6, 106.749, 44.4, 19.202, 13.748, 
  45436.686, 0.7, 145.183, 6.35, 28.4, 30.9, "", 7.37, 81.54}, 
 {"AUT", "Europe", "Austria", "2020-02-18", 0., 0., 0., 0., 0., 0., 0., 0., 
  "", "", "", "", "", "", "", 0., 9.0064*^6, 106.749, 44.4, 19.202, 13.748, 
  45436.686, 0.7, 145.183, 6.35, 28.4, 30.9, "", 7.37, 81.54}, 
 {"AUT", "Europe", "Austria", "2020-02-19", 0., 0., 0., 0., 0., 0., 0., 0., 
  "", "", "", "", "", "", "", 0., 9.0064*^6, 106.749, 44.4, 19.202, 13.748, 
  45436.686, 0.7, 145.183, 6.35, 28.4, 30.9, "", 7.37, 81.54}, 
 {"AUT", "Europe", "Austria", "2020-02-20", 0., 0., 0., 0., 0., 0., 0., 0., 
  "", "", "", "", "", "", "", 0., 9.0064*^6, 106.749, 44.4, 19.202, 13.748, 
  45436.686, 0.7, 145.183, 6.35, 28.4, 30.9, "", 7.37, 81.54}, 
 {"AUT", "Europe", "Austria", "2020-02-21", 0., 0., 0., 0., 0., 0., 0., 0., 
  "", "", "", "", "", "", "", 0., 9.0064*^6, 106.749, 44.4, 19.202, 13.748, 
  45436.686, 0.7, 145.183, 6.35, 28.4, 30.9, "", 7.37, 81.54}, 
 {"AUT", "Europe", "Austria", "2020-02-22", 0., 0., 0., 0., 0., 0., 0., 0., 
  "", "", "", "", "", "", "", 0., 9.0064*^6, 106.749, 44.4, 19.202, 13.748, 
  45436.686, 0.7, 145.183, 6.35, 28.4, 30.9, "", 7.37, 81.54}, 
 {"AUT", "Europe", "Austria", "2020-02-23", 0., 0., 0., 0., 0., 0., 0., 0., 
  "", "", "", "", "", "", "", 0., 9.0064*^6, 106.749, 44.4, 19.202, 13.748, 
  45436.686, 0.7, 145.183, 6.35, 28.4, 30.9, "", 7.37, 81.54}, 
 {"AUT", "Europe", "Austria", "2020-02-24", 0., 0., 0., 0., 0., 0., 0., 0., 
  "", "", "", "", "", "", "", 11.11, 9.0064*^6, 106.749, 44.4, 19.202, 
  13.748, 45436.686, 0.7, 145.183, 6.35, 28.4, 30.9, "", 7.37, 81.54}, 
 {"AUT", "Europe", "Austria", "2020-02-25", 0., 0., 0., 0., 0., 0., 0., 0., 
  218., "", 0.024, "", "", "", "tests performed", 11.11, 9.0064*^6, 106.749, 
  44.4, 19.202, 13.748, 45436.686, 0.7, 145.183, 6.35, 28.4, 30.9, "", 7.37, 
  81.54}, {"AUT", "Europe", "Austria", "2020-02-26", 2., 2., 0., 0., 0.222, 
  0.222, 0., 0., 321., 103., 0.036, 0.011, "", "", "tests performed", 11.11, 
  9.0064*^6, 106.749, 44.4, 19.202, 13.748, 45436.686, 0.7, 145.183, 6.35, 
  28.4, 30.9, "", 7.37, 81.54}, {"AUT", "Europe", "Austria", "2020-02-27", 
  2., 0., 0., 0., 0.222, 0., 0., 0., 447., 126., 0.05, 0.014, "", "", 
  "tests performed", 11.11, 9.0064*^6, 106.749, 44.4, 19.202, 13.748, 
  45436.686, 0.7, 145.183, 6.35, 28.4, 30.9, "", 7.37, 81.54}, 
 {"AUT", "Europe", "Austria", "2020-02-28", 5., 3., 0., 0., 0.555, 0.333, 0., 
  0., 763., 316., 0.085, 0.035, "", "", "tests performed", 11.11, 9.0064*^6, 
  106.749, 44.4, 19.202, 13.748, 45436.686, 0.7, 145.183, 6.35, 28.4, 30.9, 
  "", 7.37, 81.54}, {"AUT", "Europe", "Austria", "2020-02-29", 7., 2., 0., 
  0., 0.777, 0.222, 0., 0., 1649., 886., 0.183, 0.098, "", "", 
  "tests performed", 11.11, 9.0064*^6, 106.749, 44.4, 19.202, 13.748, 
  45436.686, 0.7, 145.183, 6.35, 28.4, 30.9, "", 7.37, 81.54}, 
 {"AUT", "Europe", "Austria", "2020-03-01", 10., 3., 0., 0., 1.11, 0.333, 0., 
  0., "", "", "", "", "", "", "tests performed", 11.11, 9.0064*^6, 106.749, 
  44.4, 19.202, 13.748, 45436.686, 0.7, 145.183, 6.35, 28.4, 30.9, "", 7.37, 
  81.54}, {"AUT", "Europe", "Austria", "2020-03-02", 14., 4., 0., 0., 1.554, 
  0.444, 0., 0., "", "", "", "", "", "", "tests performed", 11.11, 9.0064*^6, 
  106.749, 44.4, 19.202, 13.748, 45436.686, 0.7, 145.183, 6.35, 28.4, 30.9, 
  "", 7.37, 81.54}, {"AUT", "Europe", "Austria", "2020-03-03", 18., 4., 0., 
  0., 1.999, 0.444, 0., 0., 2683., "", 0.298, "", 352., 0.039, 
  "tests performed", 11.11, 9.0064*^6, 106.749, 44.4, 19.202, 13.748, 
  45436.686, 0.7, 145.183, 6.35, 28.4, 30.9, "", 7.37, 81.54}, 
 {"AUT", "Europe", "Austria", "2020-03-04", 24., 6., 0., 0., 2.665, 0.666, 
  0., 0., 3138., 455., 0.348, 0.051, 402., 0.045, "tests performed", 11.11, 
  9.0064*^6, 106.749, 44.4, 19.202, 13.748, 45436.686, 0.7, 145.183, 6.35, 
  28.4, 30.9, "", 7.37, 81.54}, {"AUT", "Europe", "Austria", "2020-03-05", 
  29., 5., 0., 0., 3.22, 0.555, 0., 0., 3711., 573., 0.412, 0.064, 466., 
  0.052, "tests performed", 11.11, 9.0064*^6, 106.749, 44.4, 19.202, 13.748, 
  45436.686, 0.7, 145.183, 6.35, 28.4, 30.9, "", 7.37, 81.54}, 
 {"AUT", "Europe", "Austria", "2020-03-06", 41., 12., 0., 0., 4.552, 1.332, 
  0., 0., 4000., 289., 0.444, 0.032, 462., 0.051, "tests performed", 11.11, 
  9.0064*^6, 106.749, 44.4, 19.202, 13.748, 45436.686, 0.7, 145.183, 6.35, 
  28.4, 30.9, "", 7.37, 81.54}, {"AUT", "Europe", "Austria", "2020-03-07", 
  74., 33., 0., 0., 8.216, 3.664, 0., 0., 4308., 308., 0.478, 0.034, 380., 
  0.042, "tests performed", 11.11, 9.0064*^6, 106.749, 44.4, 19.202, 13.748, 
  45436.686, 0.7, 145.183, 6.35, 28.4, 30.9, "", 7.37, 81.54}, 
 {"AUT", "Europe", "Austria", "2020-03-08", 99., 25., 0., 0., 10.992, 2.776, 
  0., 0., 4509., 201., 0.501, 0.022, 359., 0.04, "tests performed", 11.11, 
  9.0064*^6, 106.749, 44.4, 19.202, 13.748, 45436.686, 0.7, 145.183, 6.35, 
  28.4, 30.9, "", 7.37, 81.54}, {"AUT", "Europe", "Austria", "2020-03-09", 
  102., 3., 0., 0., 11.325, 0.333, 0., 0., 4734., 225., 0.526, 0.025, 342., 
  0.038, "tests performed", 19.44, 9.0064*^6, 106.749, 44.4, 19.202, 13.748, 
  45436.686, 0.7, 145.183, 6.35, 28.4, 30.9, "", 7.37, 81.54}, 
 {"AUT", "Europe", "Austria", "2020-03-10", 131., 29., 0., 0., 14.545, 3.22, 
  0., 0., 5026., 292., 0.558, 0.032, 335., 0.037, "tests performed", 19.44, 
  9.0064*^6, 106.749, 44.4, 19.202, 13.748, 45436.686, 0.7, 145.183, 6.35, 
  28.4, 30.9, "", 7.37, 81.54}, {"AUT", "Europe", "Austria", "2020-03-11", 
  182., 51., 0., 0., 20.208, 5.663, 0., 0., 5362., 336., 0.595, 0.037, 318., 
  0.035, "tests performed", 30.56, 9.0064*^6, 106.749, 44.4, 19.202, 13.748, 
  45436.686, 0.7, 145.183, 6.35, 28.4, 30.9, "", 7.37, 81.54}, 
 {"AUT", "Europe", "Austria", "2020-03-12", 246., 64., 0., 0., 27.314, 7.106, 
  0., 0., 5869., 507., 0.652, 0.056, 308., 0.034, "tests performed", 34.26, 
  9.0064*^6, 106.749, 44.4, 19.202, 13.748, 45436.686, 0.7, 145.183, 6.35, 
  28.4, 30.9, "", 7.37, 81.54}, {"AUT", "Europe", "Austria", "2020-03-13", 
  361., 115., 1., 1., 40.083, 12.769, 0.111, 0.111, 6582., 713., 0.731, 
  0.079, 369., 0.041, "tests performed", 48.15, 9.0064*^6, 106.749, 44.4, 
  19.202, 13.748, 45436.686, 0.7, 145.183, 6.35, 28.4, 30.9, "", 7.37, 
  81.54}, {"AUT", "Europe", "Austria", "2020-03-14", 504., 143., 1., 0., 
  55.96, 15.878, 0.111, 0., 7467., 885., 0.829, 0.098, 451., 0.05, 
  "tests performed", 48.15, 9.0064*^6, 106.749, 44.4, 19.202, 13.748, 
  45436.686, 0.7, 145.183, 6.35, 28.4, 30.9, "", 7.37, 81.54}, 
 {"AUT", "Europe", "Austria", "2020-03-15", 655., 151., 1., 0., 72.726, 
  16.766, 0.111, 0., 8167., 700., 0.907, 0.078, 523., 0.058, 
  "tests performed", 48.15, 9.0064*^6, 106.749, 44.4, 19.202, 13.748, 
  45436.686, 0.7, 145.183, 6.35, 28.4, 30.9, "", 7.37, 81.54}, 
 {"AUT", "Europe", "Austria", "2020-03-16", 860., 205., 1., 0., 95.488, 
  22.762, 0.111, 0., 8490., 323., 0.943, 0.036, 537., 0.06, 
  "tests performed", 85.19, 9.0064*^6, 106.749, 44.4, 19.202, 13.748, 
  45436.686, 0.7, 145.183, 6.35, 28.4, 30.9, "", 7.37, 81.54}, 
 {"AUT", "Europe", "Austria", "2020-03-17", 1016., 156., 3., 2., 112.809, 
  17.321, 0.333, 0.222, 10278., 1788., 1.141, 0.199, 750., 0.083, 
  "tests performed", 85.19, 9.0064*^6, 106.749, 44.4, 19.202, 13.748, 
  45436.686, 0.7, 145.183, 6.35, 28.4, 30.9, "", 7.37, 81.54}, 
 {"AUT", "Europe", "Austria", "2020-03-18", 1332., 316., 3., 0., 147.895, 
  35.086, 0.333, 0., 11977., 1699., 1.33, 0.189, 945., 0.105, 
  "tests performed", 85.19, 9.0064*^6, 106.749, 44.4, 19.202, 13.748, 
  45436.686, 0.7, 145.183, 6.35, 28.4, 30.9, "", 7.37, 81.54}, 
 {"AUT", "Europe", "Austria", "2020-03-19", 1646., 314., 4., 1., 182.759, 
  34.864, 0.444, 0.111, 13724., 1747., 1.524, 0.194, 1122., 0.125, 
  "tests performed", 85.19, 9.0064*^6, 106.749, 44.4, 19.202, 13.748, 
  45436.686, 0.7, 145.183, 6.35, 28.4, 30.9, "", 7.37, 81.54}, 
 {"AUT", "Europe", "Austria", "2020-03-20", 2196., 550., 6., 2., 243.827, 
  61.068, 0.666, 0.222, 15613., 1889., 1.734, 0.21, 1290., 0.143, 
  "tests performed", 85.19, 9.0064*^6, 106.749, 44.4, 19.202, 13.748, 
  45436.686, 0.7, 145.183, 6.35, 28.4, 30.9, "", 7.37, 81.54}, 
 {"AUT", "Europe", "Austria", "2020-03-21", 2649., 453., 6., 0., 294.124, 
  50.298, 0.666, 0., 18545., 2932., 2.059, 0.326, 1583., 0.176, 
  "tests performed", 85.19, 9.0064*^6, 106.749, 44.4, 19.202, 13.748, 
  45436.686, 0.7, 145.183, 6.35, 28.4, 30.9, "", 7.37, 81.54}, 
 {"AUT", "Europe", "Austria", "2020-03-22", 3024., 375., 8., 2., 335.761, 
  41.637, 0.888, 0.222, 21368., 2823., 2.373, 0.313, 1886., 0.209, 
  "tests performed", 85.19, 9.0064*^6, 106.749, 44.4, 19.202, 13.748, 
  45436.686, 0.7, 145.183, 6.35, 28.4, 30.9, "", 7.37, 81.54}, 
 {"AUT", "Europe", "Austria", "2020-03-23", 3631., 607., 16., 8., 403.158, 
  67.397, 1.777, 0.888, 23429., 2061., 2.601, 0.229, 2134., 0.237, 
  "tests performed", 85.19, 9.0064*^6, 106.749, 44.4, 19.202, 13.748, 
  45436.686, 0.7, 145.183, 6.35, 28.4, 30.9, "", 7.37, 81.54}, 
 {"AUT", "Europe", "Austria", "2020-03-24", 4486., 855., 25., 9., 498.09, 
  94.932, 2.776, 0.999, 28391., 4962., 3.152, 0.551, 2588., 0.287, 
  "tests performed", 85.19, 9.0064*^6, 106.749, 44.4, 19.202, 13.748, 
  45436.686, 0.7, 145.183, 6.35, 28.4, 30.9, "", 7.37, 81.54}, 
 {"AUT", "Europe", "Austria", "2020-03-25", 5282., 796., 30., 5., 586.472, 
  88.382, 3.331, 0.555, 32407., 4016., 3.598, 0.446, 2919., 0.324, 
  "tests performed", 85.19, 9.0064*^6, 106.749, 44.4, 19.202, 13.748, 
  45436.686, 0.7, 145.183, 6.35, 28.4, 30.9, "", 7.37, 81.54}, 
 {"AUT", "Europe", "Austria", "2020-03-26", 5888., 606., 34., 4., 653.757, 
  67.285, 3.775, 0.444, 35995., 3588., 3.997, 0.398, 3182., 0.353, 
  "tests performed", 85.19, 9.0064*^6, 106.749, 44.4, 19.202, 13.748, 
  45436.686, 0.7, 145.183, 6.35, 28.4, 30.9, "", 7.37, 81.54}, 
 {"AUT", "Europe", "Austria", "2020-03-27", 7029., 1141., 52., 18., 780.445, 
  126.688, 5.774, 1.999, 39552., 3557., 4.392, 0.395, 3420., 0.38, 
  "tests performed", 85.19, 9.0064*^6, 106.749, 44.4, 19.202, 13.748, 
  45436.686, 0.7, 145.183, 6.35, 28.4, 30.9, "", 7.37, 81.54}, 
 {"AUT", "Europe", "Austria", "2020-03-28", 7697., 668., 68., 16., 854.614, 
  74.169, 7.55, 1.777, 42750., 3198., 4.747, 0.355, 3458., 0.384, 
  "tests performed", 85.19, 9.0064*^6, 106.749, 44.4, 19.202, 13.748, 
  45436.686, 0.7, 145.183, 6.35, 28.4, 30.9, "", 7.37, 81.54}, 
 {"AUT", "Europe", "Austria", "2020-03-29", 8291., 594., 68., 0., 920.568, 
  65.953, 7.55, 0., 46441., 3691., 5.156, 0.41, 3582., 0.398, 
  "tests performed", 85.19, 9.0064*^6, 106.749, 44.4, 19.202, 13.748, 
  45436.686, 0.7, 145.183, 6.35, 28.4, 30.9, "", 7.37, 81.54}, 
 {"AUT", "Europe", "Austria", "2020-03-30", 8813., 522., 86., 18., 978.526, 
  57.959, 9.549, 1.999, 49455., 3014., 5.491, 0.335, 3718., 0.413, 
  "tests performed", 85.19, 9.0064*^6, 106.749, 44.4, 19.202, 13.748, 
  45436.686, 0.7, 145.183, 6.35, 28.4, 30.9, "", 7.37, 81.54}, 
 {"AUT", "Europe", "Austria", "2020-03-31", 9618., 805., 108., 22., 1067.907, 
  89.381, 11.991, 2.443, 52344., 2889., 5.812, 0.321, 3422., 0.38, 
  "tests performed", 85.19, 9.0064*^6, 106.749, 44.4, 19.202, 13.748, 
  45436.686, 0.7, 145.183, 6.35, 28.4, 30.9, "", 7.37, 81.54}, 
 {"AUT", "Europe", "Austria", "2020-04-01", 10182., 564., 128., 20., 
  1130.529, 62.622, 14.212, 2.221, 55863., 3519., 6.203, 0.391, 3351., 0.372, 
  "tests performed", 85.19, 9.0064*^6, 106.749, 44.4, 19.202, 13.748, 
  45436.686, 0.7, 145.183, 6.35, 28.4, 30.9, "", 7.37, 81.54}, 
 {"AUT", "Europe", "Austria", "2020-04-02", 10711., 529., 146., 18., 
  1189.265, 58.736, 16.211, 1.999, 92190., 36327., 10.236, 4.033, 8028., 
  0.891, "tests performed", 85.19, 9.0064*^6, 106.749, 44.4, 19.202, 13.748, 
  45436.686, 0.7, 145.183, 6.35, 28.4, 30.9, "", 7.37, 81.54}, 
 {"AUT", "Europe", "Austria", "2020-04-03", 11129., 418., 158., 12., 
  1235.677, 46.411, 17.543, 1.332, 98343., 6153., 10.919, 0.683, 8399., 
  0.933, "tests performed", 85.19, 9.0064*^6, 106.749, 44.4, 19.202, 13.748, 
  45436.686, 0.7, 145.183, 6.35, 28.4, 30.9, "", 7.37, 81.54}, 
 {"AUT", "Europe", "Austria", "2020-04-04", 11525., 396., 168., 10., 
  1279.646, 43.969, 18.653, 1.11, 104134., 5791., 11.562, 0.643, 8769., 
  0.974, "tests performed", 85.19, 9.0064*^6, 106.749, 44.4, 19.202, 13.748, 
  45436.686, 0.7, 145.183, 6.35, 28.4, 30.9, "", 7.37, 81.54}, 
 {"AUT", "Europe", "Austria", "2020-04-05", 11766., 241., 186., 18., 
  1306.404, 26.759, 20.652, 1.999, 108416., 4282., 12.038, 0.475, 8854., 
  0.983, "tests performed", 85.19, 9.0064*^6, 106.749, 44.4, 19.202, 13.748, 
  45436.686, 0.7, 145.183, 6.35, 28.4, 30.9, "", 7.37, 81.54}, 
 {"AUT", "Europe", "Austria", "2020-04-06", 11983., 217., 204., 18., 
  1330.498, 24.094, 22.651, 1.999, 111296., 2880., 12.357, 0.32, 8834., 
  0.981, "tests performed", 85.19, 9.0064*^6, 106.749, 44.4, 19.202, 13.748, 
  45436.686, 0.7, 145.183, 6.35, 28.4, 30.9, "", 7.37, 81.54}, 
 {"AUT", "Europe", "Austria", "2020-04-07", 12297., 314., 220., 16., 
  1365.362, 34.864, 24.427, 1.777, 115235., 3939., 12.795, 0.437, 8984., 
  0.998, "tests performed", 85.19, 9.0064*^6, 106.749, 44.4, 19.202, 13.748, 
  45436.686, 0.7, 145.183, 6.35, 28.4, 30.9, "", 7.37, 81.54}, 
 {"AUT", "Europe", "Austria", "2020-04-08", 12640., 343., 243., 23., 
  1403.446, 38.084, 26.981, 2.554, 120755., 5520., 13.408, 0.613, 9270., 
  1.029, "tests performed", 85.19, 9.0064*^6, 106.749, 44.4, 19.202, 13.748, 
  45436.686, 0.7, 145.183, 6.35, 28.4, 30.9, "", 7.37, 81.54}, 
 {"AUT", "Europe", "Austria", "2020-04-09", 12969., 329., 273., 30., 
  1439.976, 36.53, 30.312, 3.331, 126287., 5532., 14.022, 0.614, 4871., 
  0.541, "tests performed", 85.19, 9.0064*^6, 106.749, 44.4, 19.202, 13.748, 
  45436.686, 0.7, 145.183, 6.35, 28.4, 30.9, "", 7.37, 81.54}, 
 {"AUT", "Europe", "Austria", "2020-04-10", 13248., 279., 295., 22., 
  1470.954, 30.978, 32.754, 2.443, 134743., 8456., 14.961, 0.939, 5200., 
  0.577, "tests performed", 85.19, 9.0064*^6, 106.749, 44.4, 19.202, 13.748, 
  45436.686, 0.7, 145.183, 6.35, 28.4, 30.9, "", 7.37, 81.54}, 
 {"AUT", "Europe", "Austria", "2020-04-11", 13560., 312., 319., 24., 
  1505.596, 34.642, 35.419, 2.665, 140975., 6232., 15.653, 0.692, 5263., 
  0.584, "tests performed", 85.19, 9.0064*^6, 106.749, 44.4, 19.202, 13.748, 
  45436.686, 0.7, 145.183, 6.35, 28.4, 30.9, "", 7.37, 81.54}, 
 {"AUT", "Europe", "Austria", "2020-04-12", 13807., 247., 337., 18., 
  1533.021, 27.425, 37.418, 1.999, 144877., 3902., 16.086, 0.433, 5209., 
  0.578, "tests performed", 85.19, 9.0064*^6, 106.749, 44.4, 19.202, 13.748, 
  45436.686, 0.7, 145.183, 6.35, 28.4, 30.9, "", 7.37, 81.54}, 
 {"AUT", "Europe", "Austria", "2020-04-13", 13937., 130., 350., 13., 
  1547.455, 14.434, 38.861, 1.443, 148412., 3535., 16.479, 0.392, 5302., 
  0.589, "tests performed", 85.19, 9.0064*^6, 106.749, 44.4, 19.202, 13.748, 
  45436.686, 0.7, 145.183, 6.35, 28.4, 30.9, "", 7.37, 81.54}, 
 {"AUT", "Europe", "Austria", "2020-04-14", 14043., 106., 368., 18., 
  1559.225, 11.769, 40.86, 1.999, 151796., 3384., 16.854, 0.376, 5223., 0.58, 
  "tests performed", 81.48, 9.0064*^6, 106.749, 44.4, 19.202, 13.748, 
  45436.686, 0.7, 145.183, 6.35, 28.4, 30.9, "", 7.37, 81.54}, 
 {"AUT", "Europe", "Austria", "2020-04-15", 14234., 191., 384., 16., 
  1580.432, 21.207, 42.636, 1.777, 156801., 5005., 17.41, 0.556, 5149., 
  0.572, "tests performed", 81.48, 9.0064*^6, 106.749, 44.4, 19.202, 13.748, 
  45436.686, 0.7, 145.183, 6.35, 28.4, 30.9, "", 7.37, 81.54}, 
 {"AUT", "Europe", "Austria", "2020-04-16", 14370., 136., 393., 9., 1595.532, 
  15.1, 43.636, 0.999, 162816., 6015., 18.078, 0.668, 5218., 0.579, 
  "tests performed", 81.48, 9.0064*^6, 106.749, 44.4, 19.202, 13.748, 
  45436.686, 0.7, 145.183, 6.35, 28.4, 30.9, "", 7.37, 81.54}, 
 {"AUT", "Europe", "Austria", "2020-04-17", 14448., 78., 410., 17., 1604.193, 
  8.661, 45.523, 1.888, 169272., 6456., 18.795, 0.717, 4933., 0.548, 
  "tests performed", 81.48, 9.0064*^6, 106.749, 44.4, 19.202, 13.748, 
  45436.686, 0.7, 145.183, 6.35, 28.4, 30.9, "", 7.37, 81.54}, 
 {"AUT", "Europe", "Austria", "2020-04-18", 14603., 155., 431., 21., 
  1621.403, 17.21, 47.855, 2.332, 175932., 6660., 19.534, 0.739, 4994., 
  0.554, "tests performed", 81.48, 9.0064*^6, 106.749, 44.4, 19.202, 13.748, 
  45436.686, 0.7, 145.183, 6.35, 28.4, 30.9, "", 7.37, 81.54}, 
 {"AUT", "Europe", "Austria", "2020-04-19", 14662., 59., 443., 12., 1627.953, 
  6.551, 49.187, 1.332, 179243., 3311., 19.902, 0.368, 4909., 0.545, 
  "tests performed", 81.48, 9.0064*^6, 106.749, 44.4, 19.202, 13.748, 
  45436.686, 0.7, 145.183, 6.35, 28.4, 30.9, "", 7.37, 81.54}, 
 {"AUT", "Europe", "Austria", "2020-04-20", 14710., 48., 452., 9., 1633.283, 
  5.33, 50.187, 0.999, 182949., 3706., 20.313, 0.411, 4934., 0.548, 
  "tests performed", 81.48, 9.0064*^6, 106.749, 44.4, 19.202, 13.748, 
  45436.686, 0.7, 145.183, 6.35, 28.4, 30.9, "", 7.37, 81.54}, 
 {"AUT", "Europe", "Austria", "2020-04-21", 14783., 73., 462., 10., 1641.388, 
  8.105, 51.297, 1.11, 189018., 6069., 20.987, 0.674, 5317., 0.59, 
  "tests performed", 81.48, 9.0064*^6, 106.749, 44.4, 19.202, 13.748, 
  45436.686, 0.7, 145.183, 6.35, 28.4, 30.9, "", 7.37, 81.54}, 
 {"AUT", "Europe", "Austria", "2020-04-22", 14833., 50., 463., 1., 1646.94, 
  5.552, 51.408, 0.111, 201794., 12776., 22.406, 1.419, 6428., 0.714, 
  "tests performed", 81.48, 9.0064*^6, 106.749, 44.4, 19.202, 13.748, 
  45436.686, 0.7, 145.183, 6.35, 28.4, 30.9, "", 7.37, 81.54}, 
 {"AUT", "Europe", "Austria", "2020-04-23", 14924., 91., 494., 31., 1657.044, 
  10.104, 54.85, 3.442, 205835., 4041., 22.854, 0.449, 6146., 0.682, 
  "tests performed", 78.7, 9.0064*^6, 106.749, 44.4, 19.202, 13.748, 
  45436.686, 0.7, 145.183, 6.35, 28.4, 30.9, "", 7.37, 81.54}, 
 {"AUT", "Europe", "Austria", "2020-04-24", 14985., 61., 508., 14., 1663.817, 
  6.773, 56.404, 1.554, 212686., 6851., 23.615, 0.761, 6202., 0.689, 
  "tests performed", 78.7, 9.0064*^6, 106.749, 44.4, 19.202, 13.748, 
  45436.686, 0.7, 145.183, 6.35, 28.4, 30.9, "", 7.37, 81.54}, 
 {"AUT", "Europe", "Austria", "2020-04-25", 15068., 83., 513., 5., 1673.033, 
  9.216, 56.959, 0.555, 221089., 8403., 24.548, 0.933, 6451., 0.716, 
  "tests performed", 78.7, 9.0064*^6, 106.749, 44.4, 19.202, 13.748, 
  45436.686, 0.7, 145.183, 6.35, 28.4, 30.9, "", 7.37, 81.54}, 
 {"AUT", "Europe", "Austria", "2020-04-26", 15134., 66., 536., 23., 1680.361, 
  7.328, 59.513, 2.554, 227631., 6542., 25.274, 0.726, 6913., 0.768, 
  "tests performed", 78.7, 9.0064*^6, 106.749, 44.4, 19.202, 13.748, 
  45436.686, 0.7, 145.183, 6.35, 28.4, 30.9, "", 7.37, 81.54}, 
 {"AUT", "Europe", "Austria", "2020-04-27", 15189., 55., 542., 6., 1686.467, 
  6.107, 60.179, 0.666, 232537., 4906., 25.819, 0.545, 7084., 0.787, 
  "tests performed", 78.7, 9.0064*^6, 106.749, 44.4, 19.202, 13.748, 
  45436.686, 0.7, 145.183, 6.35, 28.4, 30.9, "", 7.37, 81.54}, 
 {"AUT", "Europe", "Austria", "2020-04-28", 15256., 67., 549., 7., 1693.907, 
  7.439, 60.957, 0.777, 239578., 7041., 26.601, 0.782, 7223., 0.802, 
  "tests performed", 78.7, 9.0064*^6, 106.749, 44.4, 19.202, 13.748, 
  45436.686, 0.7, 145.183, 6.35, 28.4, 30.9, "", 7.37, 81.54}, 
 {"AUT", "Europe", "Austria", "2020-04-29", 15314., 58., 569., 20., 1700.346, 
  6.44, 63.177, 2.221, 247754., 8176., 27.509, 0.908, 6566., 0.729, 
  "tests performed", 78.7, 9.0064*^6, 106.749, 44.4, 19.202, 13.748, 
  45436.686, 0.7, 145.183, 6.35, 28.4, 30.9, "", 7.37, 81.54}, 
 {"AUT", "Europe", "Austria", "2020-04-30", 15364., 50., 580., 11., 1705.898, 
  5.552, 64.399, 1.221, 256399., 8645., 28.469, 0.96, 7223., 0.802, 
  "tests performed", 78.7, 9.0064*^6, 106.749, 44.4, 19.202, 13.748, 
  45436.686, 0.7, 145.183, 6.35, 28.4, 30.9, "", 7.37, 81.54}, 
 {"AUT", "Europe", "Austria", "2020-05-01", 15424., 60., 584., 4., 1712.56, 
  6.662, 64.843, 0.444, 264079., 7680., 29.321, 0.853, 7342., 0.815, 
  "tests performed", 71.3, 9.0064*^6, 106.749, 44.4, 19.202, 13.748, 
  45436.686, 0.7, 145.183, 6.35, 28.4, 30.9, "", 7.37, 81.54}, 
 {"AUT", "Europe", "Austria", "2020-05-02", 15458., 34., 589., 5., 1716.335, 
  3.775, 65.398, 0.555, 269619., 5540., 29.936, 0.615, 6933., 0.77, 
  "tests performed", 68.52, 9.0064*^6, 106.749, 44.4, 19.202, 13.748, 
  45436.686, 0.7, 145.183, 6.35, 28.4, 30.9, "", 7.37, 81.54}, 
 {"AUT", "Europe", "Austria", "2020-05-03", 15470., 12., 596., 7., 1717.667, 
  1.332, 66.175, 0.777, 274355., 4736., 30.462, 0.526, 6675., 0.741, 
  "tests performed", 68.52, 9.0064*^6, 106.749, 44.4, 19.202, 13.748, 
  45436.686, 0.7, 145.183, 6.35, 28.4, 30.9, "", 7.37, 81.54}, 
 {"AUT", "Europe", "Austria", "2020-05-04", 15538., 68., 598., 2., 1725.218, 
  7.55, 66.397, 0.222, 279071., 4716., 30.986, 0.524, 6648., 0.738, 
  "tests performed", 64.81, 9.0064*^6, 106.749, 44.4, 19.202, 13.748, 
  45436.686, 0.7, 145.183, 6.35, 28.4, 30.9, "", 7.37, 81.54}, 
 {"AUT", "Europe", "Austria", "2020-05-05", 15569., 31., 600., 2., 1728.66, 
  3.442, 66.619, 0.222, 285883., 6812., 31.742, 0.756, 6615., 0.734, 
  "tests performed", 64.81, 9.0064*^6, 106.749, 44.4, 19.202, 13.748, 
  45436.686, 0.7, 145.183, 6.35, 28.4, 30.9, "", 7.37, 81.54}, 
 {"AUT", "Europe", "Austria", "2020-05-06", 15586., 17., 606., 6., 1730.547, 
  1.888, 67.285, 0.666, 292254., 6371., 32.45, 0.707, 6357., 0.706, 
  "tests performed", 64.81, 9.0064*^6, 106.749, 44.4, 19.202, 13.748, 
  45436.686, 0.7, 145.183, 6.35, 28.4, 30.9, "", 7.37, 81.54}, 
 {"AUT", "Europe", "Austria", "2020-05-07", 15651., 65., 608., 2., 1737.764, 
  7.217, 67.508, 0.222, 297894., 5640., 33.076, 0.626, 5928., 0.658, 
  "tests performed", 64.81, 9.0064*^6, 106.749, 44.4, 19.202, 13.748, 
  45436.686, 0.7, 145.183, 6.35, 28.4, 30.9, "", 7.37, 81.54}, 
 {"AUT", "Europe", "Austria", "2020-05-08", 15673., 22., 609., 1., 1740.207, 
  2.443, 67.619, 0.111, 304069., 6175., 33.761, 0.686, 5713., 0.634, 
  "tests performed", 64.81, 9.0064*^6, 106.749, 44.4, 19.202, 13.748, 
  45436.686, 0.7, 145.183, 6.35, 28.4, 30.9, "", 7.37, 81.54}, 
 {"AUT", "Europe", "Austria", "2020-05-09", 15735., 62., 614., 5., 1747.091, 
  6.884, 68.174, 0.555, 311690., 7621., 34.608, 0.846, 6010., 0.667, 
  "tests performed", 64.81, 9.0064*^6, 106.749, 44.4, 19.202, 13.748, 
  45436.686, 0.7, 145.183, 6.35, 28.4, 30.9, "", 7.37, 81.54}, 
 {"AUT", "Europe", "Austria", "2020-05-10", 15777., 42., 615., 1., 1751.754, 
  4.663, 68.285, 0.111, 316508., 4818., 35.143, 0.535, 6022., 0.669, 
  "tests performed", 64.81, 9.0064*^6, 106.749, 44.4, 19.202, 13.748, 
  45436.686, 0.7, 145.183, 6.35, 28.4, 30.9, "", 7.37, 81.54}, 
 {"AUT", "Europe", "Austria", "2020-05-11", 15787., 10., 618., 3., 1752.865, 
  1.11, 68.618, 0.333, 319484., 2976., 35.473, 0.33, 5773., 0.641, 
  "tests performed", 59.26, 9.0064*^6, 106.749, 44.4, 19.202, 13.748, 
  45436.686, 0.7, 145.183, 6.35, 28.4, 30.9, "", 7.37, 81.54}, 
 {"AUT", "Europe", "Austria", "2020-05-12", 15874., 87., 620., 2., 1762.524, 
  9.66, 68.84, 0.222, 329314., 9830., 36.564, 1.091, 6204., 0.689, 
  "tests performed", 59.26, 9.0064*^6, 106.749, 44.4, 19.202, 13.748, 
  45436.686, 0.7, 145.183, 6.35, 28.4, 30.9, "", 7.37, 81.54}, 
 {"AUT", "Europe", "Austria", "2020-05-13", 15910., 36., 623., 3., 1766.522, 
  3.997, 69.173, 0.333, 336252., 6938., 37.335, 0.77, 6285., 0.698, 
  "tests performed", 59.26, 9.0064*^6, 106.749, 44.4, 19.202, 13.748, 
  45436.686, 0.7, 145.183, 6.35, 28.4, 30.9, "", 7.37, 81.54}, 
 {"AUT", "Europe", "Austria", "2020-05-14", 15964., 54., 624., 1., 1772.517, 
  5.996, 69.284, 0.111, 344606., 8354., 38.262, 0.928, 6673., 0.741, 
  "tests performed", 59.26, 9.0064*^6, 106.749, 44.4, 19.202, 13.748, 
  45436.686, 0.7, 145.183, 6.35, 28.4, 30.9, "", 7.37, 81.54}, 
 {"AUT", "Europe", "Austria", "2020-05-15", 16005., 41., 626., 2., 1777.07, 
  4.552, 69.506, 0.222, 351351., 6745., 39.011, 0.749, 6755., 0.75, 
  "tests performed", 59.26, 9.0064*^6, 106.749, 44.4, 19.202, 13.748, 
  45436.686, 0.7, 145.183, 6.35, 28.4, 30.9, "", 7.37, 81.54}, 
 {"AUT", "Europe", "Austria", "2020-05-16", 16068., 63., 628., 2., 1784.065, 
  6.995, 69.728, 0.222, 357393., 6042., 39.682, 0.671, 6529., 0.725, 
  "tests performed", 59.26, 9.0064*^6, 106.749, 44.4, 19.202, 13.748, 
  45436.686, 0.7, 145.183, 6.35, 28.4, 30.9, "", 7.37, 81.54}, 
 {"AUT", "Europe", "Austria", "2020-05-17", 16140., 72., 628., 0., 1792.059, 
  7.994, 69.728, 0., 362509., 5116., 40.25, 0.568, 6572., 0.73, 
  "tests performed", 59.26, 9.0064*^6, 106.749, 44.4, 19.202, 13.748, 
  45436.686, 0.7, 145.183, 6.35, 28.4, 30.9, "", 7.37, 81.54}, 
 {"AUT", "Europe", "Austria", "2020-05-18", 16154., 14., 629., 1., 1793.613, 
  1.554, 69.839, 0.111, 365873., 3364., 40.624, 0.374, 6627., 0.736, 
  "tests performed", 55.56, 9.0064*^6, 106.749, 44.4, 19.202, 13.748, 
  45436.686, 0.7, 145.183, 6.35, 28.4, 30.9, "", 7.37, 81.54}, 
 {"AUT", "Europe", "Austria", "2020-05-19", 16179., 25., 629., 0., 1796.389, 
  2.776, 69.839, 0., 372435., 6562., 41.352, 0.729, 6160., 0.684, 
  "tests performed", 55.56, 9.0064*^6, 106.749, 44.4, 19.202, 13.748, 
  45436.686, 0.7, 145.183, 6.35, 28.4, 30.9, "", 7.37, 81.54}, 
 {"AUT", "Europe", "Austria", "2020-05-20", 16257., 78., 632., 3., 1805.05, 
  8.661, 70.172, 0.333, 379592., 7157., 42.147, 0.795, 6191., 0.687, 
  "tests performed", 55.56, 9.0064*^6, 106.749, 44.4, 19.202, 13.748, 
  45436.686, 0.7, 145.183, 6.35, 28.4, 30.9, "", 7.37, 81.54}, 
 {"AUT", "Europe", "Austria", "2020-05-21", 16275., 18., 633., 1., 1807.048, 
  1.999, 70.283, 0.111, "", "", "", "", 5776., 0.641, "tests performed", 
  55.56, 9.0064*^6, 106.749, 44.4, 19.202, 13.748, 45436.686, 0.7, 145.183, 
  6.35, 28.4, 30.9, "", 7.37, 81.54}, {"AUT", "Europe", "Austria", 
  "2020-05-22", 16332., 57., 633., 0., 1813.377, 6.329, 70.283, 0., 390488., 
  "", 43.357, "", 5591., 0.621, "tests performed", 55.56, 9.0064*^6, 106.749, 
  44.4, 19.202, 13.748, 45436.686, 0.7, 145.183, 6.35, 28.4, 30.9, "", 7.37, 
  81.54}, {"AUT", "Europe", "Austria", "2020-05-23", 16361., 29., 635., 2., 
  1816.597, 3.22, 70.505, 0.222, 396363., 5875., 44.009, 0.652, 5567., 0.618, 
  "tests performed", 55.56, 9.0064*^6, 106.749, 44.4, 19.202, 13.748, 
  45436.686, 0.7, 145.183, 6.35, 28.4, 30.9, "", 7.37, 81.54}, 
 {"AUT", "Europe", "Austria", "2020-05-24", 16407., 46., 639., 4., 1821.705, 
  5.107, 70.95, 0.444, 401857., 5494., 44.619, 0.61, 5621., 0.624, 
  "tests performed", 55.56, 9.0064*^6, 106.749, 44.4, 19.202, 13.748, 
  45436.686, 0.7, 145.183, 6.35, 28.4, 30.9, "", 7.37, 81.54}, 
 {"AUT", "Europe", "Austria", "2020-05-25", 16439., 32., 640., 1., 1825.258, 
  3.553, 71.061, 0.111, 405341., 3484., 45.006, 0.387, 5638., 0.626, 
  "tests performed", 55.56, 9.0064*^6, 106.749, 44.4, 19.202, 13.748, 
  45436.686, 0.7, 145.183, 6.35, 28.4, 30.9, "", 7.37, 81.54}, 
 {"AUT", "Europe", "Austria", "2020-05-26", 16459., 20., 641., 1., 1827.478, 
  2.221, 71.172, 0.111, 411185., 5844., 45.655, 0.649, 5536., 0.615, 
  "tests performed", 55.56, 9.0064*^6, 106.749, 44.4, 19.202, 13.748, 
  45436.686, 0.7, 145.183, 6.35, 28.4, 30.9, "", 7.37, 81.54}, 
 {"AUT", "Europe", "Austria", "2020-05-27", 16497., 38., 643., 2., 1831.697, 
  4.219, 71.394, 0.222, 418706., 7521., 46.49, 0.835, 5588., 0.62, 
  "tests performed", 55.56, 9.0064*^6, 106.749, 44.4, 19.202, 13.748, 
  45436.686, 0.7, 145.183, 6.35, 28.4, 30.9, "", 7.37, 81.54}, 
 {"AUT", "Europe", "Austria", "2020-05-28", 16515., 18., 645., 2., 1833.696, 
  1.999, 71.616, 0.222, 427372., 8666., 47.452, 0.962, 6047., 0.671, 
  "tests performed", 55.56, 9.0064*^6, 106.749, 44.4, 19.202, 13.748, 
  45436.686, 0.7, 145.183, 6.35, 28.4, 30.9, "", 7.37, 81.54}, 
 {"AUT", "Europe", "Austria", "2020-05-29", 16543., 28., 668., 23., 1836.805, 
  3.109, 74.169, 2.554, 434302., 6930., 48.221, 0.769, 6259., 0.695, 
  "tests performed", 50., 9.0064*^6, 106.749, 44.4, 19.202, 13.748, 
  45436.686, 0.7, 145.183, 6.35, 28.4, 30.9, "", 7.37, 81.54}, 
 {"AUT", "Europe", "Austria", "2020-05-30", 16594., 51., 668., 0., 1842.468, 
  5.663, 74.169, 0., 442143., 7841., 49.092, 0.871, 6540., 0.726, 
  "tests performed", 50., 9.0064*^6, 106.749, 44.4, 19.202, 13.748, 
  45436.686, 0.7, 145.183, 6.35, 28.4, 30.9, "", 7.37, 81.54}, 
 {"AUT", "Europe", "Austria", "2020-05-31", 16638., 44., 668., 0., 1847.353, 
  4.885, 74.169, 0., 448534., 6391., 49.802, 0.71, 6668., 0.74, 
  "tests performed", 50., 9.0064*^6, 106.749, 44.4, 19.202, 13.748, 
  45436.686, 0.7, 145.183, 6.35, 28.4, 30.9, "", 7.37, 81.54}, 
 {"AUT", "Europe", "Austria", "2020-06-01", 16642., 4., 668., 0., 1847.797, 
  0.444, 74.169, 0., 451820., 3286., 50.167, 0.365, 6640., 0.737, 
  "tests performed", 50., 9.0064*^6, 106.749, 44.4, 19.202, 13.748, 
  45436.686, 0.7, 145.183, 6.35, 28.4, 30.9, "", 7.37, 81.54}, 
 {"AUT", "Europe", "Austria", "2020-06-02", 16663., 21., 668., 0., 1850.129, 
  2.332, 74.169, 0., 456378., 4558., 50.673, 0.506, 6456., 0.717, 
  "tests performed", 50., 9.0064*^6, 106.749, 44.4, 19.202, 13.748, 
  45436.686, 0.7, 145.183, 6.35, 28.4, 30.9, "", 7.37, 81.54}, 
 {"AUT", "Europe", "Austria", "2020-06-03", 16674., 11., 669., 1., 1851.35, 
  1.221, 74.281, 0.111, 462958., 6580., 51.403, 0.731, 6322., 0.702, 
  "tests performed", 46.3, 9.0064*^6, 106.749, 44.4, 19.202, 13.748, 
  45436.686, 0.7, 145.183, 6.35, 28.4, 30.9, "", 7.37, 81.54}, 
 {"AUT", "Europe", "Austria", "2020-06-04", 16705., 31., 670., 1., 1854.792, 
  3.442, 74.392, 0.111, 471466., 8508., 52.348, 0.945, 6299., 0.699, 
  "tests performed", 43.52, 9.0064*^6, 106.749, 44.4, 19.202, 13.748, 
  45436.686, 0.7, 145.183, 6.35, 28.4, 30.9, "", 7.37, 81.54}, 
 {"AUT", "Europe", "Austria", "2020-06-05", 16741., 36., 670., 0., 1858.789, 
  3.997, 74.392, 0., 479449., 7983., 53.234, 0.886, 6450., 0.716, 
  "tests performed", 43.52, 9.0064*^6, 106.749, 44.4, 19.202, 13.748, 
  45436.686, 0.7, 145.183, 6.35, 28.4, 30.9, "", 7.37, 81.54}, 
 {"AUT", "Europe", "Austria", "2020-06-06", 16803., 62., 672., 2., 1865.673, 
  6.884, 74.614, 0.222, 485912., 6463., 53.952, 0.718, 6253., 0.694, 
  "tests performed", 43.52, 9.0064*^6, 106.749, 44.4, 19.202, 13.748, 
  45436.686, 0.7, 145.183, 6.35, 28.4, 30.9, "", 7.37, 81.54}, 
 {"AUT", "Europe", "Austria", "2020-06-07", 16822., 19., 672., 0., 1867.783, 
  2.11, 74.614, 0., 489597., 3685., 54.361, 0.409, 5866., 0.651, 
  "tests performed", 43.52, 9.0064*^6, 106.749, 44.4, 19.202, 13.748, 
  45436.686, 0.7, 145.183, 6.35, 28.4, 30.9, "", 7.37, 81.54}, 
 {"AUT", "Europe", "Austria", "2020-06-08", 16868., 46., 672., 0., 1872.89, 
  5.107, 74.614, 0., 494761., 5164., 54.934, 0.573, 6134., 0.681, 
  "tests performed", 43.52, 9.0064*^6, 106.749, 44.4, 19.202, 13.748, 
  45436.686, 0.7, 145.183, 6.35, 28.4, 30.9, "", 7.37, 81.54}, 
 {"AUT", "Europe", "Austria", "2020-06-09", 16889., 21., 672., 0., 1875.222, 
  2.332, 74.614, 0., 500921., 6160., 55.618, 0.684, 6363., 0.706, 
  "tests performed", 43.52, 9.0064*^6, 106.749, 44.4, 19.202, 13.748, 
  45436.686, 0.7, 145.183, 6.35, 28.4, 30.9, "", 7.37, 81.54}, 
 {"AUT", "Europe", "Austria", "2020-06-10", 16902., 13., 672., 0., 1876.665, 
  1.443, 74.614, 0., 506344., 5423., 56.22, 0.602, 6198., 0.688, 
  "tests performed", 43.52, 9.0064*^6, 106.749, 44.4, 19.202, 13.748, 
  45436.686, 0.7, 145.183, 6.35, 28.4, 30.9, "", 7.37, 81.54}, 
 {"AUT", "Europe", "Austria", "2020-06-11", 16936., 34., 673., 1., 1880.441, 
  3.775, 74.725, 0.111, 512501., 6157., 56.904, 0.684, 5862., 0.651, 
  "tests performed", 43.52, 9.0064*^6, 106.749, 44.4, 19.202, 13.748, 
  45436.686, 0.7, 145.183, 6.35, 28.4, 30.9, "", 7.37, 81.54}, 
 {"AUT", "Europe", "Austria", "2020-06-12", 16964., 28., 674., 1., 1883.549, 
  3.109, 74.836, 0.111, "", "", "", "", 5327., 0.591, "tests performed", 
  43.52, 9.0064*^6, 106.749, 44.4, 19.202, 13.748, 45436.686, 0.7, 145.183, 
  6.35, 28.4, 30.9, "", 7.37, 81.54}, {"AUT", "Europe", "Austria", 
  "2020-06-13", 16994., 30., 675., 1., 1886.88, 3.331, 74.947, 0.111, 
  520976., "", 57.845, "", 5009., 0.556, "tests performed", 43.52, 9.0064*^6, 
  106.749, 44.4, 19.202, 13.748, 45436.686, 0.7, 145.183, 6.35, 28.4, 30.9, 
  "", 7.37, 81.54}, {"AUT", "Europe", "Austria", "2020-06-14", 17014., 20., 
  677., 2., 1889.101, 2.221, 75.169, 0.222, 524840., 3864., 58.274, 0.429, 
  5035., 0.559, "tests performed", 43.52, 9.0064*^6, 106.749, 44.4, 19.202, 
  13.748, 45436.686, 0.7, 145.183, 6.35, 28.4, 30.9, "", 7.37, 81.54}, 
 {"AUT", "Europe", "Austria", "2020-06-15", 17038., 24., 677., 0., 1891.766, 
  2.665, 75.169, 0., 527670., 2830., 58.588, 0.314, 4701., 0.522, 
  "tests performed", 43.52, 9.0064*^6, 106.749, 44.4, 19.202, 13.748, 
  45436.686, 0.7, 145.183, 6.35, 28.4, 30.9, "", 7.37, 81.54}, 
 {"AUT", "Europe", "Austria", "2020-06-16", 17065., 27., 678., 1., 1894.764, 
  2.998, 75.28, 0.111, 532700., 5030., 59.147, 0.558, 4540., 0.504, 
  "tests performed", 43.52, 9.0064*^6, 106.749, 44.4, 19.202, 13.748, 
  45436.686, 0.7, 145.183, 6.35, 28.4, 30.9, "", 7.37, 81.54}, 
 {"AUT", "Europe", "Austria", "2020-06-17", 17098., 33., 681., 3., 1898.428, 
  3.664, 75.613, 0.333, 540615., 7915., 60.026, 0.879, 4896., 0.544, 
  "tests performed", 43.52, 9.0064*^6, 106.749, 44.4, 19.202, 13.748, 
  45436.686, 0.7, 145.183, 6.35, 28.4, 30.9, "", 7.37, 81.54}, 
 {"AUT", "Europe", "Austria", "2020-06-18", 17115., 17., 687., 6., 1900.315, 
  1.888, 76.279, 0.666, 545927., 5312., 60.615, 0.59, 4775., 0.53, 
  "tests performed", 43.52, 9.0064*^6, 106.749, 44.4, 19.202, 13.748, 
  45436.686, 0.7, 145.183, 6.35, 28.4, 30.9, "", 7.37, 81.54}, 
 {"AUT", "Europe", "Austria", "2020-06-19", 17155., 40., 688., 1., 1904.757, 
  4.441, 76.39, 0.111, 552130., 6203., 61.304, 0.689, 5056., 0.561, 
  "tests performed", 43.52, 9.0064*^6, 106.749, 44.4, 19.202, 13.748, 
  45436.686, 0.7, 145.183, 6.35, 28.4, 30.9, "", 7.37, 81.54}, 
 {"AUT", "Europe", "Austria", "2020-06-20", 17185., 30., 688., 0., 1908.088, 
  3.331, 76.39, 0., 558208., 6078., 61.979, 0.675, 5319., 0.591, 
  "tests performed", 43.52, 9.0064*^6, 106.749, 44.4, 19.202, 13.748, 
  45436.686, 0.7, 145.183, 6.35, 28.4, 30.9, "", 7.37, 81.54}, 
 {"AUT", "Europe", "Austria", "2020-06-21", 17247., 62., 688., 0., 1914.972, 
  6.884, 76.39, 0., 560584., 2376., 62.243, 0.264, 5106., 0.567, 
  "tests performed", 43.52, 9.0064*^6, 106.749, 44.4, 19.202, 13.748, 
  45436.686, 0.7, 145.183, 6.35, 28.4, 30.9, "", 7.37, 81.54}, 
 {"AUT", "Europe", "Austria", "2020-06-22", 17285., 38., 690., 2., 1919.191, 
  4.219, 76.612, 0.222, 565800., 5216., 62.822, 0.579, 5447., 0.605, 
  "tests performed", 43.52, 9.0064*^6, 106.749, 44.4, 19.202, 13.748, 
  45436.686, 0.7, 145.183, 6.35, 28.4, 30.9, "", 7.37, 81.54}, 
 {"AUT", "Europe", "Austria", "2020-06-23", 17320., 35., 690., 0., 1923.077, 
  3.886, 76.612, 0., 572473., 6673., 63.563, 0.741, 5682., 0.631, 
  "tests performed", 43.52, 9.0064*^6, 106.749, 44.4, 19.202, 13.748, 
  45436.686, 0.7, 145.183, 6.35, 28.4, 30.9, "", 7.37, 81.54}, 
 {"AUT", "Europe", "Austria", "2020-06-24", 17351., 31., 693., 3., 1926.519, 
  3.442, 76.945, 0.333, 578584., 6111., 64.241, 0.679, 5424., 0.602, 
  "tests performed", 43.52, 9.0064*^6, 106.749, 44.4, 19.202, 13.748, 
  45436.686, 0.7, 145.183, 6.35, 28.4, 30.9, "", 7.37, 81.54}, 
 {"AUT", "Europe", "Austria", "2020-06-25", 17384., 33., 693., 0., 1930.183, 
  3.664, 76.945, 0., 584243., 5659., 64.87, 0.628, 5474., 0.608, 
  "tests performed", 43.52, 9.0064*^6, 106.749, 44.4, 19.202, 13.748, 
  45436.686, 0.7, 145.183, 6.35, 28.4, 30.9, "", 7.37, 81.54}, 
 {"AUT", "Europe", "Austria", "2020-06-26", 17431., 47., 698., 5., 1935.401, 
  5.219, 77.5, 0.555, 590442., 6199., 65.558, 0.688, 5473., 0.608, 
  "tests performed", 43.52, 9.0064*^6, 106.749, 44.4, 19.202, 13.748, 
  45436.686, 0.7, 145.183, 6.35, 28.4, 30.9, "", 7.37, 81.54}, 
 {"AUT", "Europe", "Austria", "2020-06-27", 17498., 67., 698., 0., 1942.841, 
  7.439, 77.5, 0., 597495., 7053., 66.341, 0.783, 5612., 0.623, 
  "tests performed", 43.52, 9.0064*^6, 106.749, 44.4, 19.202, 13.748, 
  45436.686, 0.7, 145.183, 6.35, 28.4, 30.9, "", 7.37, 81.54}, 
 {"AUT", "Europe", "Austria", "2020-06-28", 17562., 64., 700., 2., 1949.947, 
  7.106, 77.723, 0.222, 602520., 5025., 66.899, 0.558, 5991., 0.665, 
  "tests performed", 43.52, 9.0064*^6, 106.749, 44.4, 19.202, 13.748, 
  45436.686, 0.7, 145.183, 6.35, 28.4, 30.9, "", 7.37, 81.54}, 
 {"AUT", "Europe", "Austria", "2020-06-29", 17625., 63., 702., 2., 1956.942, 
  6.995, 77.945, 0.222, 606375., 3855., 67.327, 0.428, 5796., 0.644, 
  "tests performed", 43.52, 9.0064*^6, 106.749, 44.4, 19.202, 13.748, 
  45436.686, 0.7, 145.183, 6.35, 28.4, 30.9, "", 7.37, 81.54}, 
 {"AUT", "Europe", "Austria", "2020-06-30", 17666., 41., 703., 1., 1961.494, 
  4.552, 78.056, 0.111, 612756., 6381., 68.036, 0.708, 5755., 0.639, 
  "tests performed", "", 9.0064*^6, 106.749, 44.4, 19.202, 13.748, 45436.686, 
  0.7, 145.183, 6.35, 28.4, 30.9, "", 7.37, 81.54}, 
 {"AUT", "Europe", "Austria", "2020-07-01", 17777., 111., 705., 2., 1973.819, 
  12.325, 78.278, 0.222, 620866., 8110., 68.936, 0.9, 6040., 0.671, 
  "tests performed", "", 9.0064*^6, 106.749, 44.4, 19.202, 13.748, 45436.686, 
  0.7, 145.183, 6.35, 28.4, 30.9, "", 7.37, 81.54}, 
 {"AUT", "Europe", "Austria", "2020-07-02", 17814., 37., 705., 0., 1977.927, 
  4.108, 78.278, 0., 628700., 7834., 69.806, 0.87, 6351., 0.705, 
  "tests performed", "", 9.0064*^6, 106.749, 44.4, 19.202, 13.748, 45436.686, 
  0.7, 145.183, 6.35, 28.4, 30.9, "", 7.37, 81.54}, 
 {"AUT", "Europe", "Austria", "2020-07-03", 17952., 138., 705., 0., 1993.249, 
  15.322, 78.278, 0., 635505., 6805., 70.561, 0.756, 6438., 0.715, 
  "tests performed", "", 9.0064*^6, 106.749, 44.4, 19.202, 13.748, 45436.686, 
  0.7, 145.183, 6.35, 28.4, 30.9, "", 7.37, 81.54}, 
 {"AUT", "Europe", "Austria", "2020-07-04", 18073., 121., 705., 0., 2006.684, 
  13.435, 78.278, 0., 642679., 7174., 71.358, 0.797, 6455., 0.717, 
  "tests performed", "", 9.0064*^6, 106.749, 44.4, 19.202, 13.748, 45436.686, 
  0.7, 145.183, 6.35, 28.4, 30.9, "", 7.37, 81.54}, 
 {"AUT", "Europe", "Austria", "2020-07-05", 18196., 123., 705., 0., 2020.341, 
  13.657, 78.278, 0., 647804., 5125., 71.927, 0.569, 6469., 0.718, 
  "tests performed", "", 9.0064*^6, 106.749, 44.4, 19.202, 13.748, 45436.686, 
  0.7, 145.183, 6.35, 28.4, 30.9, "", 7.37, 81.54}, 
 {"AUT", "Europe", "Austria", "2020-07-06", 18269., 73., 706., 1., 2028.446, 
  8.105, 78.389, 0.111, 654105., 6301., 72.627, 0.7, 6819., 0.757, 
  "tests performed", "", 9.0064*^6, 106.749, 44.4, 19.202, 13.748, 45436.686, 
  0.7, 145.183, 6.35, 28.4, 30.9, "", 7.37, 81.54}, 
 {"AUT", "Europe", "Austria", "2020-07-07", 18326., 57., 706., 0., 2034.775, 
  6.329, 78.389, 0., 660149., 6044., 73.298, 0.671, 6770., 0.752, 
  "tests performed", "", 9.0064*^6, 106.749, 44.4, 19.202, 13.748, 45436.686, 
  0.7, 145.183, 6.35, 28.4, 30.9, "", 7.37, 81.54}, 
 {"AUT", "Europe", "Austria", "2020-07-08", 18415., 89., 706., 0., 2044.657, 
  9.882, 78.389, 0., "", "", "", "", "", "", "", "", 9.0064*^6, 106.749, 
  44.4, 19.202, 13.748, 45436.686, 0.7, 145.183, 6.35, 28.4, 30.9, "", 7.37, 
  81.54}, {"AZE", "Asia", "Azerbaijan", "2019-12-31", 0., 0., 0., 0., 0., 0., 
  0., 0., "", "", "", "", "", "", "", "", 1.0139175*^7, 119.309, 32.4, 6.018, 
  3.871, 15847.419, "", 559.812, 7.11, 0.3, 42.5, 83.241, 4.7, 73.}, 
 {"AZE", "Asia", "Azerbaijan", "2020-01-01", 0., 0., 0., 0., 0., 0., 0., 0., 
  "", "", "", "", "", "", "", 0., 1.0139175*^7, 119.309, 32.4, 6.018, 3.871, 
  15847.419, "", 559.812, 7.11, 0.3, 42.5, 83.241, 4.7, 73.}, 
 {"AZE", "Asia", "Azerbaijan", "2020-01-02", 0., 0., 0., 0., 0., 0., 0., 0., 
  "", "", "", "", "", "", "", 0., 1.0139175*^7, 119.309, 32.4, 6.018, 3.871, 
  15847.419, "", 559.812, 7.11, 0.3, 42.5, 83.241, 4.7, 73.}, 
 {"AZE", "Asia", "Azerbaijan", "2020-01-03", 0., 0., 0., 0., 0., 0., 0., 0., 
  "", "", "", "", "", "", "", 0., 1.0139175*^7, 119.309, 32.4, 6.018, 3.871, 
  15847.419, "", 559.812, 7.11, 0.3, 42.5, 83.241, 4.7, 73.}, 
 {"AZE", "Asia", "Azerbaijan", "2020-01-04", 0., 0., 0., 0., 0., 0., 0., 0., 
  "", "", "", "", "", "", "", 0., 1.0139175*^7, 119.309, 32.4, 6.018, 3.871, 
  15847.419, "", 559.812, 7.11, 0.3, 42.5, 83.241, 4.7, 73.}, 
 {"AZE", "Asia", "Azerbaijan", "2020-01-05", 0., 0., 0., 0., 0., 0., 0., 0., 
  "", "", "", "", "", "", "", 0., 1.0139175*^7, 119.309, 32.4, 6.018, 3.871, 
  15847.419, "", 559.812, 7.11, 0.3, 42.5, 83.241, 4.7, 73.}, 
 {"AZE", "Asia", "Azerbaijan", "2020-01-06", 0., 0., 0., 0., 0., 0., 0., 0., 
  "", "", "", "", "", "", "", 0., 1.0139175*^7, 119.309, 32.4, 6.018, 3.871, 
  15847.419, "", 559.812, 7.11, 0.3, 42.5, 83.241, 4.7, 73.}, 
 {"AZE", "Asia", "Azerbaijan", "2020-01-07", 0., 0., 0., 0., 0., 0., 0., 0., 
  "", "", "", "", "", "", "", 0., 1.0139175*^7, 119.309, 32.4, 6.018, 3.871, 
  15847.419, "", 559.812, 7.11, 0.3, 42.5, 83.241, 4.7, 73.}, 
 {"AZE", "Asia", "Azerbaijan", "2020-01-08", 0., 0., 0., 0., 0., 0., 0., 0., 
  "", "", "", "", "", "", "", 0., 1.0139175*^7, 119.309, 32.4, 6.018, 3.871, 
  15847.419, "", 559.812, 7.11, 0.3, 42.5, 83.241, 4.7, 73.}, 
 {"AZE", "Asia", "Azerbaijan", "2020-01-09", 0., 0., 0., 0., 0., 0., 0., 0., 
  "", "", "", "", "", "", "", 0., 1.0139175*^7, 119.309, 32.4, 6.018, 3.871, 
  15847.419, "", 559.812, 7.11, 0.3, 42.5, 83.241, 4.7, 73.}, 
 {"AZE", "Asia", "Azerbaijan", "2020-01-10", 0., 0., 0., 0., 0., 0., 0., 0., 
  "", "", "", "", "", "", "", 0., 1.0139175*^7, 119.309, 32.4, 6.018, 3.871, 
  15847.419, "", 559.812, 7.11, 0.3, 42.5, 83.241, 4.7, 73.}, 
 {"AZE", "Asia", "Azerbaijan", "2020-01-11", 0., 0., 0., 0., 0., 0., 0., 0., 
  "", "", "", "", "", "", "", 0., 1.0139175*^7, 119.309, 32.4, 6.018, 3.871, 
  15847.419, "", 559.812, 7.11, 0.3, 42.5, 83.241, 4.7, 73.}, 
 {"AZE", "Asia", "Azerbaijan", "2020-01-12", 0., 0., 0., 0., 0., 0., 0., 0., 
  "", "", "", "", "", "", "", 0., 1.0139175*^7, 119.309, 32.4, 6.018, 3.871, 
  15847.419, "", 559.812, 7.11, 0.3, 42.5, 83.241, 4.7, 73.}, 
 {"AZE", "Asia", "Azerbaijan", "2020-01-13", 0., 0., 0., 0., 0., 0., 0., 0., 
  "", "", "", "", "", "", "", 0., 1.0139175*^7, 119.309, 32.4, 6.018, 3.871, 
  15847.419, "", 559.812, 7.11, 0.3, 42.5, 83.241, 4.7, 73.}, 
 {"AZE", "Asia", "Azerbaijan", "2020-01-14", 0., 0., 0., 0., 0., 0., 0., 0., 
  "", "", "", "", "", "", "", 0., 1.0139175*^7, 119.309, 32.4, 6.018, 3.871, 
  15847.419, "", 559.812, 7.11, 0.3, 42.5, 83.241, 4.7, 73.}, 
 {"AZE", "Asia", "Azerbaijan", "2020-01-15", 0., 0., 0., 0., 0., 0., 0., 0., 
  "", "", "", "", "", "", "", 0., 1.0139175*^7, 119.309, 32.4, 6.018, 3.871, 
  15847.419, "", 559.812, 7.11, 0.3, 42.5, 83.241, 4.7, 73.}, 
 {"AZE", "Asia", "Azerbaijan", "2020-01-16", 0., 0., 0., 0., 0., 0., 0., 0., 
  "", "", "", "", "", "", "", 0., 1.0139175*^7, 119.309, 32.4, 6.018, 3.871, 
  15847.419, "", 559.812, 7.11, 0.3, 42.5, 83.241, 4.7, 73.}, 
 {"AZE", "Asia", "Azerbaijan", "2020-01-17", 0., 0., 0., 0., 0., 0., 0., 0., 
  "", "", "", "", "", "", "", 0., 1.0139175*^7, 119.309, 32.4, 6.018, 3.871, 
  15847.419, "", 559.812, 7.11, 0.3, 42.5, 83.241, 4.7, 73.}, 
 {"AZE", "Asia", "Azerbaijan", "2020-01-18", 0., 0., 0., 0., 0., 0., 0., 0., 
  "", "", "", "", "", "", "", 0., 1.0139175*^7, 119.309, 32.4, 6.018, 3.871, 
  15847.419, "", 559.812, 7.11, 0.3, 42.5, 83.241, 4.7, 73.}, 
 {"AZE", "Asia", "Azerbaijan", "2020-01-19", 0., 0., 0., 0., 0., 0., 0., 0., 
  "", "", "", "", "", "", "", 0., 1.0139175*^7, 119.309, 32.4, 6.018, 3.871, 
  15847.419, "", 559.812, 7.11, 0.3, 42.5, 83.241, 4.7, 73.}, 
 {"AZE", "Asia", "Azerbaijan", "2020-01-20", 0., 0., 0., 0., 0., 0., 0., 0., 
  "", "", "", "", "", "", "", 0., 1.0139175*^7, 119.309, 32.4, 6.018, 3.871, 
  15847.419, "", 559.812, 7.11, 0.3, 42.5, 83.241, 4.7, 73.}, 
 {"AZE", "Asia", "Azerbaijan", "2020-01-21", 0., 0., 0., 0., 0., 0., 0., 0., 
  "", "", "", "", "", "", "", 0., 1.0139175*^7, 119.309, 32.4, 6.018, 3.871, 
  15847.419, "", 559.812, 7.11, 0.3, 42.5, 83.241, 4.7, 73.}, 
 {"AZE", "Asia", "Azerbaijan", "2020-01-22", 0., 0., 0., 0., 0., 0., 0., 0., 
  "", "", "", "", "", "", "", 0., 1.0139175*^7, 119.309, 32.4, 6.018, 3.871, 
  15847.419, "", 559.812, 7.11, 0.3, 42.5, 83.241, 4.7, 73.}, 
 {"AZE", "Asia", "Azerbaijan", "2020-01-23", 0., 0., 0., 0., 0., 0., 0., 0., 
  "", "", "", "", "", "", "", 0., 1.0139175*^7, 119.309, 32.4, 6.018, 3.871, 
  15847.419, "", 559.812, 7.11, 0.3, 42.5, 83.241, 4.7, 73.}, 
 {"AZE", "Asia", "Azerbaijan", "2020-01-24", 0., 0., 0., 0., 0., 0., 0., 0., 
  "", "", "", "", "", "", "", 0., 1.0139175*^7, 119.309, 32.4, 6.018, 3.871, 
  15847.419, "", 559.812, 7.11, 0.3, 42.5, 83.241, 4.7, 73.}, 
 {"AZE", "Asia", "Azerbaijan", "2020-01-25", 0., 0., 0., 0., 0., 0., 0., 0., 
  "", "", "", "", "", "", "", 0., 1.0139175*^7, 119.309, 32.4, 6.018, 3.871, 
  15847.419, "", 559.812, 7.11, 0.3, 42.5, 83.241, 4.7, 73.}, 
 {"AZE", "Asia", "Azerbaijan", "2020-01-26", 0., 0., 0., 0., 0., 0., 0., 0., 
  "", "", "", "", "", "", "", 0., 1.0139175*^7, 119.309, 32.4, 6.018, 3.871, 
  15847.419, "", 559.812, 7.11, 0.3, 42.5, 83.241, 4.7, 73.}, 
 {"AZE", "Asia", "Azerbaijan", "2020-01-27", 0., 0., 0., 0., 0., 0., 0., 0., 
  "", "", "", "", "", "", "", 0., 1.0139175*^7, 119.309, 32.4, 6.018, 3.871, 
  15847.419, "", 559.812, 7.11, 0.3, 42.5, 83.241, 4.7, 73.}, 
 {"AZE", "Asia", "Azerbaijan", "2020-01-28", 0., 0., 0., 0., 0., 0., 0., 0., 
  "", "", "", "", "", "", "", 0., 1.0139175*^7, 119.309, 32.4, 6.018, 3.871, 
  15847.419, "", 559.812, 7.11, 0.3, 42.5, 83.241, 4.7, 73.}, 
 {"AZE", "Asia", "Azerbaijan", "2020-01-29", 0., 0., 0., 0., 0., 0., 0., 0., 
  "", "", "", "", "", "", "", 0., 1.0139175*^7, 119.309, 32.4, 6.018, 3.871, 
  15847.419, "", 559.812, 7.11, 0.3, 42.5, 83.241, 4.7, 73.}, 
 {"AZE", "Asia", "Azerbaijan", "2020-01-30", 0., 0., 0., 0., 0., 0., 0., 0., 
  "", "", "", "", "", "", "", 2.78, 1.0139175*^7, 119.309, 32.4, 6.018, 
  3.871, 15847.419, "", 559.812, 7.11, 0.3, 42.5, 83.241, 4.7, 73.}, 
 {"AZE", "Asia", "Azerbaijan", "2020-01-31", 0., 0., 0., 0., 0., 0., 0., 0., 
  "", "", "", "", "", "", "", 2.78, 1.0139175*^7, 119.309, 32.4, 6.018, 
  3.871, 15847.419, "", 559.812, 7.11, 0.3, 42.5, 83.241, 4.7, 73.}, 
 {"AZE", "Asia", "Azerbaijan", "2020-02-01", 0., 0., 0., 0., 0., 0., 0., 0., 
  "", "", "", "", "", "", "", 2.78, 1.0139175*^7, 119.309, 32.4, 6.018, 
  3.871, 15847.419, "", 559.812, 7.11, 0.3, 42.5, 83.241, 4.7, 73.}, 
 {"AZE", "Asia", "Azerbaijan", "2020-02-02", 0., 0., 0., 0., 0., 0., 0., 0., 
  "", "", "", "", "", "", "", 2.78, 1.0139175*^7, 119.309, 32.4, 6.018, 
  3.871, 15847.419, "", 559.812, 7.11, 0.3, 42.5, 83.241, 4.7, 73.}, 
 {"AZE", "Asia", "Azerbaijan", "2020-02-03", 0., 0., 0., 0., 0., 0., 0., 0., 
  "", "", "", "", "", "", "", 2.78, 1.0139175*^7, 119.309, 32.4, 6.018, 
  3.871, 15847.419, "", 559.812, 7.11, 0.3, 42.5, 83.241, 4.7, 73.}, 
 {"AZE", "Asia", "Azerbaijan", "2020-02-04", 0., 0., 0., 0., 0., 0., 0., 0., 
  "", "", "", "", "", "", "", 2.78, 1.0139175*^7, 119.309, 32.4, 6.018, 
  3.871, 15847.419, "", 559.812, 7.11, 0.3, 42.5, 83.241, 4.7, 73.}, 
 {"AZE", "Asia", "Azerbaijan", "2020-02-05", 0., 0., 0., 0., 0., 0., 0., 0., 
  "", "", "", "", "", "", "", 2.78, 1.0139175*^7, 119.309, 32.4, 6.018, 
  3.871, 15847.419, "", 559.812, 7.11, 0.3, 42.5, 83.241, 4.7, 73.}, 
 {"AZE", "Asia", "Azerbaijan", "2020-02-06", 0., 0., 0., 0., 0., 0., 0., 0., 
  "", "", "", "", "", "", "", 2.78, 1.0139175*^7, 119.309, 32.4, 6.018, 
  3.871, 15847.419, "", 559.812, 7.11, 0.3, 42.5, 83.241, 4.7, 73.}, 
 {"AZE", "Asia", "Azerbaijan", "2020-02-07", 0., 0., 0., 0., 0., 0., 0., 0., 
  "", "", "", "", "", "", "", 2.78, 1.0139175*^7, 119.309, 32.4, 6.018, 
  3.871, 15847.419, "", 559.812, 7.11, 0.3, 42.5, 83.241, 4.7, 73.}, 
 {"AZE", "Asia", "Azerbaijan", "2020-02-08", 0., 0., 0., 0., 0., 0., 0., 0., 
  "", "", "", "", "", "", "", 2.78, 1.0139175*^7, 119.309, 32.4, 6.018, 
  3.871, 15847.419, "", 559.812, 7.11, 0.3, 42.5, 83.241, 4.7, 73.}, 
 {"AZE", "Asia", "Azerbaijan", "2020-02-09", 0., 0., 0., 0., 0., 0., 0., 0., 
  "", "", "", "", "", "", "", 2.78, 1.0139175*^7, 119.309, 32.4, 6.018, 
  3.871, 15847.419, "", 559.812, 7.11, 0.3, 42.5, 83.241, 4.7, 73.}, 
 {"AZE", "Asia", "Azerbaijan", "2020-02-10", 0., 0., 0., 0., 0., 0., 0., 0., 
  "", "", "", "", "", "", "", 2.78, 1.0139175*^7, 119.309, 32.4, 6.018, 
  3.871, 15847.419, "", 559.812, 7.11, 0.3, 42.5, 83.241, 4.7, 73.}, 
 {"AZE", "Asia", "Azerbaijan", "2020-02-11", 0., 0., 0., 0., 0., 0., 0., 0., 
  "", "", "", "", "", "", "", 2.78, 1.0139175*^7, 119.309, 32.4, 6.018, 
  3.871, 15847.419, "", 559.812, 7.11, 0.3, 42.5, 83.241, 4.7, 73.}, 
 {"AZE", "Asia", "Azerbaijan", "2020-02-12", 0., 0., 0., 0., 0., 0., 0., 0., 
  "", "", "", "", "", "", "", 2.78, 1.0139175*^7, 119.309, 32.4, 6.018, 
  3.871, 15847.419, "", 559.812, 7.11, 0.3, 42.5, 83.241, 4.7, 73.}, 
 {"AZE", "Asia", "Azerbaijan", "2020-02-13", 0., 0., 0., 0., 0., 0., 0., 0., 
  "", "", "", "", "", "", "", 2.78, 1.0139175*^7, 119.309, 32.4, 6.018, 
  3.871, 15847.419, "", 559.812, 7.11, 0.3, 42.5, 83.241, 4.7, 73.}, 
 {"AZE", "Asia", "Azerbaijan", "2020-02-14", 0., 0., 0., 0., 0., 0., 0., 0., 
  "", "", "", "", "", "", "", 2.78, 1.0139175*^7, 119.309, 32.4, 6.018, 
  3.871, 15847.419, "", 559.812, 7.11, 0.3, 42.5, 83.241, 4.7, 73.}, 
 {"AZE", "Asia", "Azerbaijan", "2020-02-15", 0., 0., 0., 0., 0., 0., 0., 0., 
  "", "", "", "", "", "", "", 2.78, 1.0139175*^7, 119.309, 32.4, 6.018, 
  3.871, 15847.419, "", 559.812, 7.11, 0.3, 42.5, 83.241, 4.7, 73.}, 
 {"AZE", "Asia", "Azerbaijan", "2020-02-16", 0., 0., 0., 0., 0., 0., 0., 0., 
  "", "", "", "", "", "", "", 2.78, 1.0139175*^7, 119.309, 32.4, 6.018, 
  3.871, 15847.419, "", 559.812, 7.11, 0.3, 42.5, 83.241, 4.7, 73.}, 
 {"AZE", "Asia", "Azerbaijan", "2020-02-17", 0., 0., 0., 0., 0., 0., 0., 0., 
  "", "", "", "", "", "", "", 2.78, 1.0139175*^7, 119.309, 32.4, 6.018, 
  3.871, 15847.419, "", 559.812, 7.11, 0.3, 42.5, 83.241, 4.7, 73.}, 
 {"AZE", "Asia", "Azerbaijan", "2020-02-18", 0., 0., 0., 0., 0., 0., 0., 0., 
  "", "", "", "", "", "", "", 2.78, 1.0139175*^7, 119.309, 32.4, 6.018, 
  3.871, 15847.419, "", 559.812, 7.11, 0.3, 42.5, 83.241, 4.7, 73.}, 
 {"AZE", "Asia", "Azerbaijan", "2020-02-19", 0., 0., 0., 0., 0., 0., 0., 0., 
  "", "", "", "", "", "", "", 2.78, 1.0139175*^7, 119.309, 32.4, 6.018, 
  3.871, 15847.419, "", 559.812, 7.11, 0.3, 42.5, 83.241, 4.7, 73.}, 
 {"AZE", "Asia", "Azerbaijan", "2020-02-20", 0., 0., 0., 0., 0., 0., 0., 0., 
  "", "", "", "", "", "", "", 2.78, 1.0139175*^7, 119.309, 32.4, 6.018, 
  3.871, 15847.419, "", 559.812, 7.11, 0.3, 42.5, 83.241, 4.7, 73.}, 
 {"AZE", "Asia", "Azerbaijan", "2020-02-21", 0., 0., 0., 0., 0., 0., 0., 0., 
  "", "", "", "", "", "", "", 2.78, 1.0139175*^7, 119.309, 32.4, 6.018, 
  3.871, 15847.419, "", 559.812, 7.11, 0.3, 42.5, 83.241, 4.7, 73.}, 
 {"AZE", "Asia", "Azerbaijan", "2020-02-22", 0., 0., 0., 0., 0., 0., 0., 0., 
  "", "", "", "", "", "", "", 2.78, 1.0139175*^7, 119.309, 32.4, 6.018, 
  3.871, 15847.419, "", 559.812, 7.11, 0.3, 42.5, 83.241, 4.7, 73.}, 
 {"AZE", "Asia", "Azerbaijan", "2020-02-23", 0., 0., 0., 0., 0., 0., 0., 0., 
  "", "", "", "", "", "", "", 2.78, 1.0139175*^7, 119.309, 32.4, 6.018, 
  3.871, 15847.419, "", 559.812, 7.11, 0.3, 42.5, 83.241, 4.7, 73.}, 
 {"AZE", "Asia", "Azerbaijan", "2020-02-24", 0., 0., 0., 0., 0., 0., 0., 0., 
  "", "", "", "", "", "", "", 2.78, 1.0139175*^7, 119.309, 32.4, 6.018, 
  3.871, 15847.419, "", 559.812, 7.11, 0.3, 42.5, 83.241, 4.7, 73.}, 
 {"AZE", "Asia", "Azerbaijan", "2020-02-25", 0., 0., 0., 0., 0., 0., 0., 0., 
  "", "", "", "", "", "", "", 2.78, 1.0139175*^7, 119.309, 32.4, 6.018, 
  3.871, 15847.419, "", 559.812, 7.11, 0.3, 42.5, 83.241, 4.7, 73.}, 
 {"AZE", "Asia", "Azerbaijan", "2020-02-26", 0., 0., 0., 0., 0., 0., 0., 0., 
  "", "", "", "", "", "", "", 2.78, 1.0139175*^7, 119.309, 32.4, 6.018, 
  3.871, 15847.419, "", 559.812, 7.11, 0.3, 42.5, 83.241, 4.7, 73.}, 
 {"AZE", "Asia", "Azerbaijan", "2020-02-27", 0., 0., 0., 0., 0., 0., 0., 0., 
  "", "", "", "", "", "", "", 13.89, 1.0139175*^7, 119.309, 32.4, 6.018, 
  3.871, 15847.419, "", 559.812, 7.11, 0.3, 42.5, 83.241, 4.7, 73.}, 
 {"AZE", "Asia", "Azerbaijan", "2020-02-28", 0., 0., 0., 0., 0., 0., 0., 0., 
  "", "", "", "", "", "", "", 13.89, 1.0139175*^7, 119.309, 32.4, 6.018, 
  3.871, 15847.419, "", 559.812, 7.11, 0.3, 42.5, 83.241, 4.7, 73.}, 
 {"AZE", "Asia", "Azerbaijan", "2020-02-29", 1., 1., 0., 0., 0.099, 0.099, 
  0., 0., "", "", "", "", "", "", "", 19.44, 1.0139175*^7, 119.309, 32.4, 
  6.018, 3.871, 15847.419, "", 559.812, 7.11, 0.3, 42.5, 83.241, 4.7, 73.}, 
 {"AZE", "Asia", "Azerbaijan", "2020-03-01", 1., 0., 0., 0., 0.099, 0., 0., 
  0., "", "", "", "", "", "", "", 19.44, 1.0139175*^7, 119.309, 32.4, 6.018, 
  3.871, 15847.419, "", 559.812, 7.11, 0.3, 42.5, 83.241, 4.7, 73.}, 
 {"AZE", "Asia", "Azerbaijan", "2020-03-02", 3., 2., 0., 0., 0.296, 0.197, 
  0., 0., "", "", "", "", "", "", "", 19.44, 1.0139175*^7, 119.309, 32.4, 
  6.018, 3.871, 15847.419, "", 559.812, 7.11, 0.3, 42.5, 83.241, 4.7, 73.}, 
 {"AZE", "Asia", "Azerbaijan", "2020-03-06", 6., 3., 0., 0., 0.592, 0.296, 
  0., 0., "", "", "", "", "", "", "", 30.56, 1.0139175*^7, 119.309, 32.4, 
  6.018, 3.871, 15847.419, "", 559.812, 7.11, 0.3, 42.5, 83.241, 4.7, 73.}, 
 {"AZE", "Asia", "Azerbaijan", "2020-03-07", 9., 3., 0., 0., 0.888, 0.296, 
  0., 0., "", "", "", "", "", "", "", 30.56, 1.0139175*^7, 119.309, 32.4, 
  6.018, 3.871, 15847.419, "", 559.812, 7.11, 0.3, 42.5, 83.241, 4.7, 73.}, 
 {"AZE", "Asia", "Azerbaijan", "2020-03-11", 11., 2., 0., 0., 1.085, 0.197, 
  0., 0., "", "", "", "", "", "", "", 36.11, 1.0139175*^7, 119.309, 32.4, 
  6.018, 3.871, 15847.419, "", 559.812, 7.11, 0.3, 42.5, 83.241, 4.7, 73.}, 
 {"AZE", "Asia", "Azerbaijan", "2020-03-12", 13., 2., 0., 0., 1.282, 0.197, 
  0., 0., "", "", "", "", "", "", "", 36.11, 1.0139175*^7, 119.309, 32.4, 
  6.018, 3.871, 15847.419, "", 559.812, 7.11, 0.3, 42.5, 83.241, 4.7, 73.}, 
 {"AZE", "Asia", "Azerbaijan", "2020-03-13", 13., 0., 0., 0., 1.282, 0., 0., 
  0., "", "", "", "", "", "", "", 36.11, 1.0139175*^7, 119.309, 32.4, 6.018, 
  3.871, 15847.419, "", 559.812, 7.11, 0.3, 42.5, 83.241, 4.7, 73.}, 
 {"AZE", "Asia", "Azerbaijan", "2020-03-15", 19., 6., 0., 0., 1.874, 0.592, 
  0., 0., "", "", "", "", "", "", "", 52.78, 1.0139175*^7, 119.309, 32.4, 
  6.018, 3.871, 15847.419, "", 559.812, 7.11, 0.3, 42.5, 83.241, 4.7, 73.}, 
 {"AZE", "Asia", "Azerbaijan", "2020-03-16", 19., 0., 0., 0., 1.874, 0., 0., 
  0., "", "", "", "", "", "", "", 52.78, 1.0139175*^7, 119.309, 32.4, 6.018, 
  3.871, 15847.419, "", 559.812, 7.11, 0.3, 42.5, 83.241, 4.7, 73.}, 
 {"AZE", "Asia", "Azerbaijan", "2020-03-17", 19., 0., 0., 0., 1.874, 0., 0., 
  0., "", "", "", "", "", "", "", 52.78, 1.0139175*^7, 119.309, 32.4, 6.018, 
  3.871, 15847.419, "", 559.812, 7.11, 0.3, 42.5, 83.241, 4.7, 73.}, 
 {"AZE", "Asia", "Azerbaijan", "2020-03-18", 28., 9., 0., 0., 2.762, 0.888, 
  0., 0., "", "", "", "", "", "", "", 52.78, 1.0139175*^7, 119.309, 32.4, 
  6.018, 3.871, 15847.419, "", 559.812, 7.11, 0.3, 42.5, 83.241, 4.7, 73.}, 
 {"AZE", "Asia", "Azerbaijan", "2020-03-19", 34., 6., 0., 0., 3.353, 0.592, 
  0., 0., "", "", "", "", "", "", "", 61.11, 1.0139175*^7, 119.309, 32.4, 
  6.018, 3.871, 15847.419, "", 559.812, 7.11, 0.3, 42.5, 83.241, 4.7, 73.}, 
 {"AZE", "Asia", "Azerbaijan", "2020-03-20", 44., 10., 0., 0., 4.34, 0.986, 
  0., 0., "", "", "", "", "", "", "", 61.11, 1.0139175*^7, 119.309, 32.4, 
  6.018, 3.871, 15847.419, "", 559.812, 7.11, 0.3, 42.5, 83.241, 4.7, 73.}, 
 {"AZE", "Asia", "Azerbaijan", "2020-03-21", 44., 0., 1., 1., 4.34, 0., 
  0.099, 0.099, "", "", "", "", "", "", "", 61.11, 1.0139175*^7, 119.309, 
  32.4, 6.018, 3.871, 15847.419, "", 559.812, 7.11, 0.3, 42.5, 83.241, 4.7, 
  73.}, {"AZE", "Asia", "Azerbaijan", "2020-03-22", 53., 9., 1., 0., 5.227, 
  0.888, 0.099, 0., "", "", "", "", "", "", "", 61.11, 1.0139175*^7, 119.309, 
  32.4, 6.018, 3.871, 15847.419, "", 559.812, 7.11, 0.3, 42.5, 83.241, 4.7, 
  73.}, {"AZE", "Asia", "Azerbaijan", "2020-03-23", 65., 12., 1., 0., 6.411, 
  1.184, 0.099, 0., "", "", "", "", "", "", "", 68.52, 1.0139175*^7, 119.309, 
  32.4, 6.018, 3.871, 15847.419, "", 559.812, 7.11, 0.3, 42.5, 83.241, 4.7, 
  73.}, {"AZE", "Asia", "Azerbaijan", "2020-03-24", 72., 7., 1., 0., 7.101, 
  0.69, 0.099, 0., "", "", "", "", "", "", "", 68.52, 1.0139175*^7, 119.309, 
  32.4, 6.018, 3.871, 15847.419, "", 559.812, 7.11, 0.3, 42.5, 83.241, 4.7, 
  73.}, {"AZE", "Asia", "Azerbaijan", "2020-03-25", 87., 15., 1., 0., 8.581, 
  1.479, 0.099, 0., "", "", "", "", "", "", "", 68.52, 1.0139175*^7, 119.309, 
  32.4, 6.018, 3.871, 15847.419, "", 559.812, 7.11, 0.3, 42.5, 83.241, 4.7, 
  73.}, {"AZE", "Asia", "Azerbaijan", "2020-03-26", 93., 6., 2., 1., 9.172, 
  0.592, 0.197, 0.099, "", "", "", "", "", "", "", 68.52, 1.0139175*^7, 
  119.309, 32.4, 6.018, 3.871, 15847.419, "", 559.812, 7.11, 0.3, 42.5, 
  83.241, 4.7, 73.}, {"AZE", "Asia", "Azerbaijan", "2020-03-27", 122., 29., 
  3., 1., 12.033, 2.86, 0.296, 0.099, "", "", "", "", "", "", "", 68.52, 
  1.0139175*^7, 119.309, 32.4, 6.018, 3.871, 15847.419, "", 559.812, 7.11, 
  0.3, 42.5, 83.241, 4.7, 73.}, {"AZE", "Asia", "Azerbaijan", "2020-03-28", 
  165., 43., 3., 0., 16.274, 4.241, 0.296, 0., "", "", "", "", "", "", "", 
  68.52, 1.0139175*^7, 119.309, 32.4, 6.018, 3.871, 15847.419, "", 559.812, 
  7.11, 0.3, 42.5, 83.241, 4.7, 73.}, {"AZE", "Asia", "Azerbaijan", 
  "2020-03-29", 182., 17., 4., 1., 17.95, 1.677, 0.395, 0.099, "", "", "", 
  "", "", "", "", 68.52, 1.0139175*^7, 119.309, 32.4, 6.018, 3.871, 
  15847.419, "", 559.812, 7.11, 0.3, 42.5, 83.241, 4.7, 73.}, 
 {"AZE", "Asia", "Azerbaijan", "2020-03-30", 209., 27., 4., 0., 20.613, 
  2.663, 0.395, 0., "", "", "", "", "", "", "", 68.52, 1.0139175*^7, 119.309, 
  32.4, 6.018, 3.871, 15847.419, "", 559.812, 7.11, 0.3, 42.5, 83.241, 4.7, 
  73.}, {"AZE", "Asia", "Azerbaijan", "2020-03-31", 273., 64., 4., 0., 
  26.925, 6.312, 0.395, 0., "", "", "", "", "", "", "", 88.89, 1.0139175*^7, 
  119.309, 32.4, 6.018, 3.871, 15847.419, "", 559.812, 7.11, 0.3, 42.5, 
  83.241, 4.7, 73.}, {"AZE", "Asia", "Azerbaijan", "2020-04-01", 298., 25., 
  5., 1., 29.391, 2.466, 0.493, 0.099, "", "", "", "", "", "", "", 88.89, 
  1.0139175*^7, 119.309, 32.4, 6.018, 3.871, 15847.419, "", 559.812, 7.11, 
  0.3, 42.5, 83.241, 4.7, 73.}, {"AZE", "Asia", "Azerbaijan", "2020-04-02", 
  359., 61., 5., 0., 35.407, 6.016, 0.493, 0., "", "", "", "", "", "", "", 
  88.89, 1.0139175*^7, 119.309, 32.4, 6.018, 3.871, 15847.419, "", 559.812, 
  7.11, 0.3, 42.5, 83.241, 4.7, 73.}, {"AZE", "Asia", "Azerbaijan", 
  "2020-04-03", 400., 41., 5., 0., 39.451, 4.044, 0.493, 0., "", "", "", "", 
  "", "", "", 88.89, 1.0139175*^7, 119.309, 32.4, 6.018, 3.871, 15847.419, 
  "", 559.812, 7.11, 0.3, 42.5, 83.241, 4.7, 73.}, 
 {"AZE", "Asia", "Azerbaijan", "2020-04-04", 443., 43., 5., 0., 43.692, 
  4.241, 0.493, 0., "", "", "", "", "", "", "", 88.89, 1.0139175*^7, 119.309, 
  32.4, 6.018, 3.871, 15847.419, "", 559.812, 7.11, 0.3, 42.5, 83.241, 4.7, 
  73.}, {"AZE", "Asia", "Azerbaijan", "2020-04-05", 521., 78., 5., 0., 
  51.385, 7.693, 0.493, 0., "", "", "", "", "", "", "", 88.89, 1.0139175*^7, 
  119.309, 32.4, 6.018, 3.871, 15847.419, "", 559.812, 7.11, 0.3, 42.5, 
  83.241, 4.7, 73.}, {"AZE", "Asia", "Azerbaijan", "2020-04-06", 584., 63., 
  7., 2., 57.598, 6.214, 0.69, 0.197, "", "", "", "", "", "", "", 88.89, 
  1.0139175*^7, 119.309, 32.4, 6.018, 3.871, 15847.419, "", 559.812, 7.11, 
  0.3, 42.5, 83.241, 4.7, 73.}, {"AZE", "Asia", "Azerbaijan", "2020-04-07", 
  641., 57., 7., 0., 63.22, 5.622, 0.69, 0., "", "", "", "", "", "", "", 
  88.89, 1.0139175*^7, 119.309, 32.4, 6.018, 3.871, 15847.419, "", 559.812, 
  7.11, 0.3, 42.5, 83.241, 4.7, 73.}, {"AZE", "Asia", "Azerbaijan", 
  "2020-04-08", 717., 76., 8., 1., 70.716, 7.496, 0.789, 0.099, "", "", "", 
  "", "", "", "", 88.89, 1.0139175*^7, 119.309, 32.4, 6.018, 3.871, 
  15847.419, "", 559.812, 7.11, 0.3, 42.5, 83.241, 4.7, 73.}, 
 {"AZE", "Asia", "Azerbaijan", "2020-04-09", 822., 105., 8., 0., 81.072, 
  10.356, 0.789, 0., "", "", "", "", "", "", "", 88.89, 1.0139175*^7, 
  119.309, 32.4, 6.018, 3.871, 15847.419, "", 559.812, 7.11, 0.3, 42.5, 
  83.241, 4.7, 73.}, {"AZE", "Asia", "Azerbaijan", "2020-04-10", 926., 104., 
  9., 1., 91.329, 10.257, 0.888, 0.099, "", "", "", "", "", "", "", 88.89, 
  1.0139175*^7, 119.309, 32.4, 6.018, 3.871, 15847.419, "", 559.812, 7.11, 
  0.3, 42.5, 83.241, 4.7, 73.}, {"AZE", "Asia", "Azerbaijan", "2020-04-11", 
  991., 65., 10., 1., 97.74, 6.411, 0.986, 0.099, "", "", "", "", "", "", "", 
  88.89, 1.0139175*^7, 119.309, 32.4, 6.018, 3.871, 15847.419, "", 559.812, 
  7.11, 0.3, 42.5, 83.241, 4.7, 73.}, {"AZE", "Asia", "Azerbaijan", 
  "2020-04-12", 1058., 67., 11., 1., 104.348, 6.608, 1.085, 0.099, "", "", 
  "", "", "", "", "", 88.89, 1.0139175*^7, 119.309, 32.4, 6.018, 3.871, 
  15847.419, "", 559.812, 7.11, 0.3, 42.5, 83.241, 4.7, 73.}, 
 {"AZE", "Asia", "Azerbaijan", "2020-04-13", 1098., 40., 11., 0., 108.293, 
  3.945, 1.085, 0., "", "", "", "", "", "", "", 88.89, 1.0139175*^7, 119.309, 
  32.4, 6.018, 3.871, 15847.419, "", 559.812, 7.11, 0.3, 42.5, 83.241, 4.7, 
  73.}, {"AZE", "Asia", "Azerbaijan", "2020-04-14", 1148., 50., 12., 1., 
  113.224, 4.931, 1.184, 0.099, "", "", "", "", "", "", "", 88.89, 
  1.0139175*^7, 119.309, 32.4, 6.018, 3.871, 15847.419, "", 559.812, 7.11, 
  0.3, 42.5, 83.241, 4.7, 73.}, {"AZE", "Asia", "Azerbaijan", "2020-04-15", 
  1197., 49., 13., 1., 118.057, 4.833, 1.282, 0.099, "", "", "", "", "", "", 
  "", 88.89, 1.0139175*^7, 119.309, 32.4, 6.018, 3.871, 15847.419, "", 
  559.812, 7.11, 0.3, 42.5, 83.241, 4.7, 73.}, 
 {"AZE", "Asia", "Azerbaijan", "2020-04-16", 1253., 56., 13., 0., 123.58, 
  5.523, 1.282, 0., "", "", "", "", "", "", "", 91.67, 1.0139175*^7, 119.309, 
  32.4, 6.018, 3.871, 15847.419, "", 559.812, 7.11, 0.3, 42.5, 83.241, 4.7, 
  73.}, {"AZE", "Asia", "Azerbaijan", "2020-04-17", 1283., 30., 15., 2., 
  126.539, 2.959, 1.479, 0.197, "", "", "", "", "", "", "", 91.67, 
  1.0139175*^7, 119.309, 32.4, 6.018, 3.871, 15847.419, "", 559.812, 7.11, 
  0.3, 42.5, 83.241, 4.7, 73.}, {"AZE", "Asia", "Azerbaijan", "2020-04-18", 
  1340., 57., 15., 0., 132.161, 5.622, 1.479, 0., "", "", "", "", "", "", "", 
  91.67, 1.0139175*^7, 119.309, 32.4, 6.018, 3.871, 15847.419, "", 559.812, 
  7.11, 0.3, 42.5, 83.241, 4.7, 73.}, {"AZE", "Asia", "Azerbaijan", 
  "2020-04-19", 1373., 33., 18., 3., 135.415, 3.255, 1.775, 0.296, "", "", 
  "", "", "", "", "", 91.67, 1.0139175*^7, 119.309, 32.4, 6.018, 3.871, 
  15847.419, "", 559.812, 7.11, 0.3, 42.5, 83.241, 4.7, 73.}, 
 {"AZE", "Asia", "Azerbaijan", "2020-04-20", 1398., 25., 19., 1., 137.881, 
  2.466, 1.874, 0.099, "", "", "", "", "", "", "", 91.67, 1.0139175*^7, 
  119.309, 32.4, 6.018, 3.871, 15847.419, "", 559.812, 7.11, 0.3, 42.5, 
  83.241, 4.7, 73.}, {"AZE", "Asia", "Azerbaijan", "2020-04-21", 1436., 38., 
  19., 0., 141.629, 3.748, 1.874, 0., "", "", "", "", "", "", "", 91.67, 
  1.0139175*^7, 119.309, 32.4, 6.018, 3.871, 15847.419, "", 559.812, 7.11, 
  0.3, 42.5, 83.241, 4.7, 73.}, {"AZE", "Asia", "Azerbaijan", "2020-04-22", 
  1480., 44., 20., 1., 145.968, 4.34, 1.973, 0.099, "", "", "", "", "", "", 
  "", 91.67, 1.0139175*^7, 119.309, 32.4, 6.018, 3.871, 15847.419, "", 
  559.812, 7.11, 0.3, 42.5, 83.241, 4.7, 73.}, 
 {"AZE", "Asia", "Azerbaijan", "2020-04-23", 1518., 38., 20., 0., 149.716, 
  3.748, 1.973, 0., "", "", "", "", "", "", "", 91.67, 1.0139175*^7, 119.309, 
  32.4, 6.018, 3.871, 15847.419, "", 559.812, 7.11, 0.3, 42.5, 83.241, 4.7, 
  73.}, {"AZE", "Asia", "Azerbaijan", "2020-04-24", 1548., 30., 20., 0., 
  152.675, 2.959, 1.973, 0., "", "", "", "", "", "", "", 91.67, 1.0139175*^7, 
  119.309, 32.4, 6.018, 3.871, 15847.419, "", 559.812, 7.11, 0.3, 42.5, 
  83.241, 4.7, 73.}, {"AZE", "Asia", "Azerbaijan", "2020-04-25", 1592., 44., 
  21., 1., 157.015, 4.34, 2.071, 0.099, "", "", "", "", "", "", "", 91.67, 
  1.0139175*^7, 119.309, 32.4, 6.018, 3.871, 15847.419, "", 559.812, 7.11, 
  0.3, 42.5, 83.241, 4.7, 73.}, {"AZE", "Asia", "Azerbaijan", "2020-04-26", 
  1617., 25., 21., 0., 159.48, 2.466, 2.071, 0., "", "", "", "", "", "", "", 
  91.67, 1.0139175*^7, 119.309, 32.4, 6.018, 3.871, 15847.419, "", 559.812, 
  7.11, 0.3, 42.5, 83.241, 4.7, 73.}, {"AZE", "Asia", "Azerbaijan", 
  "2020-04-27", 1645., 28., 21., 0., 162.242, 2.762, 2.071, 0., "", "", "", 
  "", "", "", "", 87.96, 1.0139175*^7, 119.309, 32.4, 6.018, 3.871, 
  15847.419, "", 559.812, 7.11, 0.3, 42.5, 83.241, 4.7, 73.}, 
 {"AZE", "Asia", "Azerbaijan", "2020-04-28", 1678., 33., 22., 1., 165.497, 
  3.255, 2.17, 0.099, "", "", "", "", "", "", "", 87.96, 1.0139175*^7, 
  119.309, 32.4, 6.018, 3.871, 15847.419, "", 559.812, 7.11, 0.3, 42.5, 
  83.241, 4.7, 73.}, {"AZE", "Asia", "Azerbaijan", "2020-04-29", 1717., 39., 
  22., 0., 169.343, 3.846, 2.17, 0., "", "", "", "", "", "", "", 87.96, 
  1.0139175*^7, 119.309, 32.4, 6.018, 3.871, 15847.419, "", 559.812, 7.11, 
  0.3, 42.5, 83.241, 4.7, 73.}, {"AZE", "Asia", "Azerbaijan", "2020-04-30", 
  1766., 49., 23., 1., 174.176, 4.833, 2.268, 0.099, "", "", "", "", "", "", 
  "", 87.96, 1.0139175*^7, 119.309, 32.4, 6.018, 3.871, 15847.419, "", 
  559.812, 7.11, 0.3, 42.5, 83.241, 4.7, 73.}, 
 {"AZE", "Asia", "Azerbaijan", "2020-05-01", 1804., 38., 24., 1., 177.924, 
  3.748, 2.367, 0.099, "", "", "", "", "", "", "", 87.96, 1.0139175*^7, 
  119.309, 32.4, 6.018, 3.871, 15847.419, "", 559.812, 7.11, 0.3, 42.5, 
  83.241, 4.7, 73.}, {"AZE", "Asia", "Azerbaijan", "2020-05-02", 1854., 50., 
  25., 1., 182.855, 4.931, 2.466, 0.099, "", "", "", "", "", "", "", 87.96, 
  1.0139175*^7, 119.309, 32.4, 6.018, 3.871, 15847.419, "", 559.812, 7.11, 
  0.3, 42.5, 83.241, 4.7, 73.}, {"AZE", "Asia", "Azerbaijan", "2020-05-03", 
  1894., 40., 25., 0., 186.8, 3.945, 2.466, 0., "", "", "", "", "", "", "", 
  87.96, 1.0139175*^7, 119.309, 32.4, 6.018, 3.871, 15847.419, "", 559.812, 
  7.11, 0.3, 42.5, 83.241, 4.7, 73.}, {"AZE", "Asia", "Azerbaijan", 
  "2020-05-04", 1932., 38., 25., 0., 190.548, 3.748, 2.466, 0., "", "", "", 
  "", "", "", "", 87.96, 1.0139175*^7, 119.309, 32.4, 6.018, 3.871, 
  15847.419, "", 559.812, 7.11, 0.3, 42.5, 83.241, 4.7, 73.}, 
 {"AZE", "Asia", "Azerbaijan", "2020-05-05", 1984., 52., 26., 1., 195.677, 
  5.129, 2.564, 0.099, "", "", "", "", "", "", "", 87.96, 1.0139175*^7, 
  119.309, 32.4, 6.018, 3.871, 15847.419, "", 559.812, 7.11, 0.3, 42.5, 
  83.241, 4.7, 73.}, {"AZE", "Asia", "Azerbaijan", "2020-05-06", 2060., 76., 
  26., 0., 203.172, 7.496, 2.564, 0., "", "", "", "", "", "", "", 87.96, 
  1.0139175*^7, 119.309, 32.4, 6.018, 3.871, 15847.419, "", 559.812, 7.11, 
  0.3, 42.5, 83.241, 4.7, 73.}, {"AZE", "Asia", "Azerbaijan", "2020-05-07", 
  2127., 67., 28., 2., 209.78, 6.608, 2.762, 0.197, "", "", "", "", "", "", 
  "", 87.96, 1.0139175*^7, 119.309, 32.4, 6.018, 3.871, 15847.419, "", 
  559.812, 7.11, 0.3, 42.5, 83.241, 4.7, 73.}, 
 {"AZE", "Asia", "Azerbaijan", "2020-05-08", 2204., 77., 28., 0., 217.375, 
  7.594, 2.762, 0., "", "", "", "", "", "", "", 87.96, 1.0139175*^7, 119.309, 
  32.4, 6.018, 3.871, 15847.419, "", 559.812, 7.11, 0.3, 42.5, 83.241, 4.7, 
  73.}, {"AZE", "Asia", "Azerbaijan", "2020-05-09", 2279., 75., 28., 0., 
  224.772, 7.397, 2.762, 0., "", "", "", "", "", "", "", 85.19, 1.0139175*^7, 
  119.309, 32.4, 6.018, 3.871, 15847.419, "", 559.812, 7.11, 0.3, 42.5, 
  83.241, 4.7, 73.}, {"AZE", "Asia", "Azerbaijan", "2020-05-10", 2422., 143., 
  31., 3., 238.875, 14.104, 3.057, 0.296, "", "", "", "", "", "", "", 85.19, 
  1.0139175*^7, 119.309, 32.4, 6.018, 3.871, 15847.419, "", 559.812, 7.11, 
  0.3, 42.5, 83.241, 4.7, 73.}, {"AZE", "Asia", "Azerbaijan", "2020-05-11", 
  2519., 97., 32., 1., 248.442, 9.567, 3.156, 0.099, "", "", "", "", "", "", 
  "", 85.19, 1.0139175*^7, 119.309, 32.4, 6.018, 3.871, 15847.419, "", 
  559.812, 7.11, 0.3, 42.5, 83.241, 4.7, 73.}, 
 {"AZE", "Asia", "Azerbaijan", "2020-05-12", 2589., 70., 32., 0., 255.346, 
  6.904, 3.156, 0., "", "", "", "", "", "", "", 85.19, 1.0139175*^7, 119.309, 
  32.4, 6.018, 3.871, 15847.419, "", 559.812, 7.11, 0.3, 42.5, 83.241, 4.7, 
  73.}, {"AZE", "Asia", "Azerbaijan", "2020-05-13", 2693., 104., 33., 1., 
  265.603, 10.257, 3.255, 0.099, "", "", "", "", "", "", "", 85.19, 
  1.0139175*^7, 119.309, 32.4, 6.018, 3.871, 15847.419, "", 559.812, 7.11, 
  0.3, 42.5, 83.241, 4.7, 73.}, {"AZE", "Asia", "Azerbaijan", "2020-05-14", 
  2758., 65., 35., 2., 272.014, 6.411, 3.452, 0.197, "", "", "", "", "", "", 
  "", 85.19, 1.0139175*^7, 119.309, 32.4, 6.018, 3.871, 15847.419, "", 
  559.812, 7.11, 0.3, 42.5, 83.241, 4.7, 73.}, 
 {"AZE", "Asia", "Azerbaijan", "2020-05-15", 2879., 121., 35., 0., 283.948, 
  11.934, 3.452, 0., "", "", "", "", "", "", "", 85.19, 1.0139175*^7, 
  119.309, 32.4, 6.018, 3.871, 15847.419, "", 559.812, 7.11, 0.3, 42.5, 
  83.241, 4.7, 73.}, {"AZE", "Asia", "Azerbaijan", "2020-05-16", 2980., 101., 
  36., 1., 293.91, 9.961, 3.551, 0.099, "", "", "", "", "", "", "", 85.19, 
  1.0139175*^7, 119.309, 32.4, 6.018, 3.871, 15847.419, "", 559.812, 7.11, 
  0.3, 42.5, 83.241, 4.7, 73.}, {"AZE", "Asia", "Azerbaijan", "2020-05-17", 
  3138., 158., 36., 0., 309.493, 15.583, 3.551, 0., "", "", "", "", "", "", 
  "", 85.19, 1.0139175*^7, 119.309, 32.4, 6.018, 3.871, 15847.419, "", 
  559.812, 7.11, 0.3, 42.5, 83.241, 4.7, 73.}, 
 {"AZE", "Asia", "Azerbaijan", "2020-05-18", 3274., 136., 39., 3., 322.906, 
  13.413, 3.846, 0.296, "", "", "", "", "", "", "", 77.78, 1.0139175*^7, 
  119.309, 32.4, 6.018, 3.871, 15847.419, "", 559.812, 7.11, 0.3, 42.5, 
  83.241, 4.7, 73.}, {"AZE", "Asia", "Azerbaijan", "2020-05-19", 3287., 13., 
  40., 1., 324.188, 1.282, 3.945, 0.099, "", "", "", "", "", "", "", 77.78, 
  1.0139175*^7, 119.309, 32.4, 6.018, 3.871, 15847.419, "", 559.812, 7.11, 
  0.3, 42.5, 83.241, 4.7, 73.}, {"AZE", "Asia", "Azerbaijan", "2020-05-20", 
  3518., 231., 41., 1., 346.971, 22.783, 4.044, 0.099, "", "", "", "", "", 
  "", "", 77.78, 1.0139175*^7, 119.309, 32.4, 6.018, 3.871, 15847.419, "", 
  559.812, 7.11, 0.3, 42.5, 83.241, 4.7, 73.}, 
 {"AZE", "Asia", "Azerbaijan", "2020-05-21", 3631., 113., 43., 2., 358.116, 
  11.145, 4.241, 0.197, "", "", "", "", "", "", "", 77.78, 1.0139175*^7, 
  119.309, 32.4, 6.018, 3.871, 15847.419, "", 559.812, 7.11, 0.3, 42.5, 
  83.241, 4.7, 73.}, {"AZE", "Asia", "Azerbaijan", "2020-05-22", 3749., 118., 
  44., 1., 369.754, 11.638, 4.34, 0.099, "", "", "", "", "", "", "", 77.78, 
  1.0139175*^7, 119.309, 32.4, 6.018, 3.871, 15847.419, "", 559.812, 7.11, 
  0.3, 42.5, 83.241, 4.7, 73.}, {"AZE", "Asia", "Azerbaijan", "2020-05-23", 
  3855., 106., 46., 2., 380.208, 10.454, 4.537, 0.197, "", "", "", "", "", 
  "", "", 77.78, 1.0139175*^7, 119.309, 32.4, 6.018, 3.871, 15847.419, "", 
  559.812, 7.11, 0.3, 42.5, 83.241, 4.7, 73.}, 
 {"AZE", "Asia", "Azerbaijan", "2020-05-24", 3982., 127., 49., 3., 392.734, 
  12.526, 4.833, 0.296, "", "", "", "", "", "", "", 77.78, 1.0139175*^7, 
  119.309, 32.4, 6.018, 3.871, 15847.419, "", 559.812, 7.11, 0.3, 42.5, 
  83.241, 4.7, 73.}, {"AZE", "Asia", "Azerbaijan", "2020-05-25", 4122., 140., 
  49., 0., 406.542, 13.808, 4.833, 0., "", "", "", "", "", "", "", 77.78, 
  1.0139175*^7, 119.309, 32.4, 6.018, 3.871, 15847.419, "", 559.812, 7.11, 
  0.3, 42.5, 83.241, 4.7, 73.}, {"AZE", "Asia", "Azerbaijan", "2020-05-26", 
  4271., 149., 51., 2., 421.237, 14.695, 5.03, 0.197, "", "", "", "", "", "", 
  "", 77.78, 1.0139175*^7, 119.309, 32.4, 6.018, 3.871, 15847.419, "", 
  559.812, 7.11, 0.3, 42.5, 83.241, 4.7, 73.}, 
 {"AZE", "Asia", "Azerbaijan", "2020-05-27", 4403., 132., 52., 1., 434.256, 
  13.019, 5.129, 0.099, "", "", "", "", "", "", "", 77.78, 1.0139175*^7, 
  119.309, 32.4, 6.018, 3.871, 15847.419, "", 559.812, 7.11, 0.3, 42.5, 
  83.241, 4.7, 73.}, {"AZE", "Asia", "Azerbaijan", "2020-05-28", 4568., 165., 
  54., 2., 450.53, 16.274, 5.326, 0.197, "", "", "", "", "", "", "", 77.78, 
  1.0139175*^7, 119.309, 32.4, 6.018, 3.871, 15847.419, "", 559.812, 7.11, 
  0.3, 42.5, 83.241, 4.7, 73.}, {"AZE", "Asia", "Azerbaijan", "2020-05-29", 
  4759., 191., 56., 2., 469.368, 18.838, 5.523, 0.197, "", "", "", "", "", 
  "", "", 77.78, 1.0139175*^7, 119.309, 32.4, 6.018, 3.871, 15847.419, "", 
  559.812, 7.11, 0.3, 42.5, 83.241, 4.7, 73.}, 
 {"AZE", "Asia", "Azerbaijan", "2020-05-30", 4989., 230., 58., 2., 492.052, 
  22.684, 5.72, 0.197, "", "", "", "", "", "", "", 77.78, 1.0139175*^7, 
  119.309, 32.4, 6.018, 3.871, 15847.419, "", 559.812, 7.11, 0.3, 42.5, 
  83.241, 4.7, 73.}, {"AZE", "Asia", "Azerbaijan", "2020-05-31", 5246., 257., 
  61., 3., 517.399, 25.347, 6.016, 0.296, "", "", "", "", "", "", "", 77.78, 
  1.0139175*^7, 119.309, 32.4, 6.018, 3.871, 15847.419, "", 559.812, 7.11, 
  0.3, 42.5, 83.241, 4.7, 73.}, {"AZE", "Asia", "Azerbaijan", "2020-06-01", 
  5494., 248., 63., 2., 541.859, 24.46, 6.214, 0.197, "", "", "", "", "", "", 
  "", 77.78, 1.0139175*^7, 119.309, 32.4, 6.018, 3.871, 15847.419, "", 
  559.812, 7.11, 0.3, 42.5, 83.241, 4.7, 73.}, 
 {"AZE", "Asia", "Azerbaijan", "2020-06-02", 5662., 168., 68., 5., 558.428, 
  16.569, 6.707, 0.493, "", "", "", "", "", "", "", 77.78, 1.0139175*^7, 
  119.309, 32.4, 6.018, 3.871, 15847.419, "", 559.812, 7.11, 0.3, 42.5, 
  83.241, 4.7, 73.}, {"AZE", "Asia", "Azerbaijan", "2020-06-03", 5935., 273., 
  71., 3., 585.353, 26.925, 7.003, 0.296, "", "", "", "", "", "", "", 85.19, 
  1.0139175*^7, 119.309, 32.4, 6.018, 3.871, 15847.419, "", 559.812, 7.11, 
  0.3, 42.5, 83.241, 4.7, 73.}, {"AZE", "Asia", "Azerbaijan", "2020-06-04", 
  6260., 325., 76., 5., 617.407, 32.054, 7.496, 0.493, "", "", "", "", "", 
  "", "", 85.19, 1.0139175*^7, 119.309, 32.4, 6.018, 3.871, 15847.419, "", 
  559.812, 7.11, 0.3, 42.5, 83.241, 4.7, 73.}, 
 {"AZE", "Asia", "Azerbaijan", "2020-06-05", 6522., 262., 78., 2., 643.248, 
  25.84, 7.693, 0.197, "", "", "", "", "", "", "", 85.19, 1.0139175*^7, 
  119.309, 32.4, 6.018, 3.871, 15847.419, "", 559.812, 7.11, 0.3, 42.5, 
  83.241, 4.7, 73.}, {"AZE", "Asia", "Azerbaijan", "2020-06-06", 6860., 338., 
  82., 4., 676.584, 33.336, 8.087, 0.395, "", "", "", "", "", "", "", 85.19, 
  1.0139175*^7, 119.309, 32.4, 6.018, 3.871, 15847.419, "", 559.812, 7.11, 
  0.3, 42.5, 83.241, 4.7, 73.}, {"AZE", "Asia", "Azerbaijan", "2020-06-07", 
  7239., 379., 84., 2., 713.963, 37.38, 8.285, 0.197, "", "", "", "", "", "", 
  "", 85.19, 1.0139175*^7, 119.309, 32.4, 6.018, 3.871, 15847.419, "", 
  559.812, 7.11, 0.3, 42.5, 83.241, 4.7, 73.}, 
 {"AZE", "Asia", "Azerbaijan", "2020-06-08", 7553., 314., 88., 4., 744.932, 
  30.969, 8.679, 0.395, "", "", "", "", "", "", "", 77.78, 1.0139175*^7, 
  119.309, 32.4, 6.018, 3.871, 15847.419, "", 559.812, 7.11, 0.3, 42.5, 
  83.241, 4.7, 73.}, {"AZE", "Asia", "Azerbaijan", "2020-06-09", 7876., 323., 
  93., 5., 776.789, 31.857, 9.172, 0.493, "", "", "", "", "", "", "", 77.78, 
  1.0139175*^7, 119.309, 32.4, 6.018, 3.871, 15847.419, "", 559.812, 7.11, 
  0.3, 42.5, 83.241, 4.7, 73.}, {"AZE", "Asia", "Azerbaijan", "2020-06-10", 
  8191., 315., 98., 5., 807.857, 31.068, 9.665, 0.493, "", "", "", "", "", 
  "", "", 77.78, 1.0139175*^7, 119.309, 32.4, 6.018, 3.871, 15847.419, "", 
  559.812, 7.11, 0.3, 42.5, 83.241, 4.7, 73.}, 
 {"AZE", "Asia", "Azerbaijan", "2020-06-11", 8530., 339., 102., 4., 841.291, 
  33.435, 10.06, 0.395, "", "", "", "", "", "", "", 77.78, 1.0139175*^7, 
  119.309, 32.4, 6.018, 3.871, 15847.419, "", 559.812, 7.11, 0.3, 42.5, 
  83.241, 4.7, 73.}, {"AZE", "Asia", "Azerbaijan", "2020-06-12", 8882., 352., 
  108., 6., 876.008, 34.717, 10.652, 0.592, "", "", "", "", "", "", "", 
  77.78, 1.0139175*^7, 119.309, 32.4, 6.018, 3.871, 15847.419, "", 559.812, 
  7.11, 0.3, 42.5, 83.241, 4.7, 73.}, {"AZE", "Asia", "Azerbaijan", 
  "2020-06-13", 9218., 336., 113., 5., 909.147, 33.139, 11.145, 0.493, "", 
  "", "", "", "", "", "", 77.78, 1.0139175*^7, 119.309, 32.4, 6.018, 3.871, 
  15847.419, "", 559.812, 7.11, 0.3, 42.5, 83.241, 4.7, 73.}, 
 {"AZE", "Asia", "Azerbaijan", "2020-06-14", 9570., 352., 115., 2., 943.864, 
  34.717, 11.342, 0.197, "", "", "", "", "", "", "", 83.33, 1.0139175*^7, 
  119.309, 32.4, 6.018, 3.871, 15847.419, "", 559.812, 7.11, 0.3, 42.5, 
  83.241, 4.7, 73.}, {"AZE", "Asia", "Azerbaijan", "2020-06-15", 9957., 387., 
  119., 4., 982.033, 38.169, 11.737, 0.395, "", "", "", "", "", "", "", 
  83.33, 1.0139175*^7, 119.309, 32.4, 6.018, 3.871, 15847.419, "", 559.812, 
  7.11, 0.3, 42.5, 83.241, 4.7, 73.}, {"AZE", "Asia", "Azerbaijan", 
  "2020-06-16", 10324., 367., 122., 3., 1018.229, 36.196, 12.033, 0.296, "", 
  "", "", "", "", "", "", 83.33, 1.0139175*^7, 119.309, 32.4, 6.018, 3.871, 
  15847.419, "", 559.812, 7.11, 0.3, 42.5, 83.241, 4.7, 73.}, 
 {"AZE", "Asia", "Azerbaijan", "2020-06-17", 10662., 338., 126., 4., 
  1051.565, 33.336, 12.427, 0.395, "", "", "", "", "", "", "", 77.78, 
  1.0139175*^7, 119.309, 32.4, 6.018, 3.871, 15847.419, "", 559.812, 7.11, 
  0.3, 42.5, 83.241, 4.7, 73.}, {"AZE", "Asia", "Azerbaijan", "2020-06-18", 
  10991., 329., 133., 7., 1084.013, 32.448, 13.117, 0.69, "", "", "", "", "", 
  "", "", 77.78, 1.0139175*^7, 119.309, 32.4, 6.018, 3.871, 15847.419, "", 
  559.812, 7.11, 0.3, 42.5, 83.241, 4.7, 73.}, 
 {"AZE", "Asia", "Azerbaijan", "2020-06-19", 11329., 338., 139., 6., 
  1117.349, 33.336, 13.709, 0.592, "", "", "", "", "", "", "", 77.78, 
  1.0139175*^7, 119.309, 32.4, 6.018, 3.871, 15847.419, "", 559.812, 7.11, 
  0.3, 42.5, 83.241, 4.7, 73.}, {"AZE", "Asia", "Azerbaijan", "2020-06-20", 
  11329., 0., 139., 0., 1117.349, 0., 13.709, 0., "", "", "", "", "", "", "", 
  77.78, 1.0139175*^7, 119.309, 32.4, 6.018, 3.871, 15847.419, "", 559.812, 
  7.11, 0.3, 42.5, 83.241, 4.7, 73.}, {"AZE", "Asia", "Azerbaijan", 
  "2020-06-21", 12238., 909., 148., 9., 1207.002, 89.652, 14.597, 0.888, "", 
  "", "", "", "", "", "", 96.3, 1.0139175*^7, 119.309, 32.4, 6.018, 3.871, 
  15847.419, "", 559.812, 7.11, 0.3, 42.5, 83.241, 4.7, 73.}, 
 {"AZE", "Asia", "Azerbaijan", "2020-06-22", 12729., 491., 154., 6., 
  1255.428, 48.426, 15.189, 0.592, "", "", "", "", "", "", "", 96.3, 
  1.0139175*^7, 119.309, 32.4, 6.018, 3.871, 15847.419, "", 559.812, 7.11, 
  0.3, 42.5, 83.241, 4.7, 73.}, {"AZE", "Asia", "Azerbaijan", "2020-06-23", 
  13207., 478., 161., 7., 1302.571, 47.144, 15.879, 0.69, "", "", "", "", "", 
  "", "", 96.3, 1.0139175*^7, 119.309, 32.4, 6.018, 3.871, 15847.419, "", 
  559.812, 7.11, 0.3, 42.5, 83.241, 4.7, 73.}, 
 {"AZE", "Asia", "Azerbaijan", "2020-06-24", 13715., 508., 167., 6., 
  1352.674, 50.103, 16.471, 0.592, "", "", "", "", "", "", "", 96.3, 
  1.0139175*^7, 119.309, 32.4, 6.018, 3.871, 15847.419, "", 559.812, 7.11, 
  0.3, 42.5, 83.241, 4.7, 73.}, {"AZE", "Asia", "Azerbaijan", "2020-06-25", 
  14305., 590., 174., 7., 1410.864, 58.19, 17.161, 0.69, "", "", "", "", "", 
  "", "", 96.3, 1.0139175*^7, 119.309, 32.4, 6.018, 3.871, 15847.419, "", 
  559.812, 7.11, 0.3, 42.5, 83.241, 4.7, 73.}, 
 {"AZE", "Asia", "Azerbaijan", "2020-06-26", 14852., 547., 180., 6., 
  1464.813, 53.949, 17.753, 0.592, "", "", "", "", "", "", "", 96.3, 
  1.0139175*^7, 119.309, 32.4, 6.018, 3.871, 15847.419, "", 559.812, 7.11, 
  0.3, 42.5, 83.241, 4.7, 73.}, {"AZE", "Asia", "Azerbaijan", "2020-06-27", 
  15369., 517., 187., 7., 1515.804, 50.99, 18.443, 0.69, "", "", "", "", "", 
  "", "", 96.3, 1.0139175*^7, 119.309, 32.4, 6.018, 3.871, 15847.419, "", 
  559.812, 7.11, 0.3, 42.5, 83.241, 4.7, 73.}, 
 {"AZE", "Asia", "Azerbaijan", "2020-06-28", 15890., 521., 193., 6., 
  1567.189, 51.385, 19.035, 0.592, "", "", "", "", "", "", "", 96.3, 
  1.0139175*^7, 119.309, 32.4, 6.018, 3.871, 15847.419, "", 559.812, 7.11, 
  0.3, 42.5, 83.241, 4.7, 73.}, {"AZE", "Asia", "Azerbaijan", "2020-06-29", 
  16424., 534., 198., 5., 1619.856, 52.667, 19.528, 0.493, "", "", "", "", 
  "", "", "", 96.3, 1.0139175*^7, 119.309, 32.4, 6.018, 3.871, 15847.419, "", 
  559.812, 7.11, 0.3, 42.5, 83.241, 4.7, 73.}, 
 {"AZE", "Asia", "Azerbaijan", "2020-06-30", 16968., 544., 206., 8., 
  1673.509, 53.653, 20.317, 0.789, "", "", "", "", "", "", "", 96.3, 
  1.0139175*^7, 119.309, 32.4, 6.018, 3.871, 15847.419, "", 559.812, 7.11, 
  0.3, 42.5, 83.241, 4.7, 73.}, {"AZE", "Asia", "Azerbaijan", "2020-07-01", 
  17524., 556., 213., 7., 1728.346, 54.837, 21.008, 0.69, "", "", "", "", "", 
  "", "", 96.3, 1.0139175*^7, 119.309, 32.4, 6.018, 3.871, 15847.419, "", 
  559.812, 7.11, 0.3, 42.5, 83.241, 4.7, 73.}, 
 {"AZE", "Asia", "Azerbaijan", "2020-07-02", 18112., 588., 220., 7., 
  1786.339, 57.993, 21.698, 0.69, "", "", "", "", "", "", "", 96.3, 
  1.0139175*^7, 119.309, 32.4, 6.018, 3.871, 15847.419, "", 559.812, 7.11, 
  0.3, 42.5, 83.241, 4.7, 73.}, {"AZE", "Asia", "Azerbaijan", "2020-07-03", 
  18684., 572., 228., 8., 1842.753, 56.415, 22.487, 0.789, "", "", "", "", 
  "", "", "", 96.3, 1.0139175*^7, 119.309, 32.4, 6.018, 3.871, 15847.419, "", 
  559.812, 7.11, 0.3, 42.5, 83.241, 4.7, 73.}, 
 {"AZE", "Asia", "Azerbaijan", "2020-07-04", 19267., 583., 235., 7., 
  1900.253, 57.5, 23.177, 0.69, "", "", "", "", "", "", "", 96.3, 
  1.0139175*^7, 119.309, 32.4, 6.018, 3.871, 15847.419, "", 559.812, 7.11, 
  0.3, 42.5, 83.241, 4.7, 73.}, {"AZE", "Asia", "Azerbaijan", "2020-07-05", 
  19801., 534., 241., 6., 1952.92, 52.667, 23.769, 0.592, "", "", "", "", "", 
  "", "", 96.3, 1.0139175*^7, 119.309, 32.4, 6.018, 3.871, 15847.419, "", 
  559.812, 7.11, 0.3, 42.5, 83.241, 4.7, 73.}, 
 {"AZE", "Asia", "Azerbaijan", "2020-07-06", 20324., 523., 250., 9., 
  2004.502, 51.582, 24.657, 0.888, "", "", "", "", "", "", "", 96.3, 
  1.0139175*^7, 119.309, 32.4, 6.018, 3.871, 15847.419, "", 559.812, 7.11, 
  0.3, 42.5, 83.241, 4.7, 73.}, {"AZE", "Asia", "Azerbaijan", "2020-07-07", 
  20837., 513., 258., 8., 2055.098, 50.596, 25.446, 0.789, "", "", "", "", 
  "", "", "", "", 1.0139175*^7, 119.309, 32.4, 6.018, 3.871, 15847.419, "", 
  559.812, 7.11, 0.3, 42.5, 83.241, 4.7, 73.}, 
 {"AZE", "Asia", "Azerbaijan", "2020-07-08", 21374., 537., 265., 7., 
  2108.061, 52.963, 26.136, 0.69, "", "", "", "", "", "", "", "", 
  1.0139175*^7, 119.309, 32.4, 6.018, 3.871, 15847.419, "", 559.812, 7.11, 
  0.3, 42.5, 83.241, 4.7, 73.}, {"BHS", "North America", "Bahamas", 
  "2020-03-16", 1., 1., 0., 0., 2.543, 2.543, 0., 0., "", "", "", "", "", "", 
  "", "", 393248., 39.497, 34.3, 8.996, 5.2, 27717.847, "", 235.954, 13.17, 
  3.1, 20.4, "", 2.9, 73.92}, {"BHS", "North America", "Bahamas", 
  "2020-03-17", 1., 0., 0., 0., 2.543, 0., 0., 0., "", "", "", "", "", "", 
  "", "", 393248., 39.497, 34.3, 8.996, 5.2, 27717.847, "", 235.954, 13.17, 
  3.1, 20.4, "", 2.9, 73.92}, {"BHS", "North America", "Bahamas", 
  "2020-03-20", 3., 2., 0., 0., 7.629, 5.086, 0., 0., "", "", "", "", "", "", 
  "", "", 393248., 39.497, 34.3, 8.996, 5.2, 27717.847, "", 235.954, 13.17, 
  3.1, 20.4, "", 2.9, 73.92}, {"BHS", "North America", "Bahamas", 
  "2020-03-21", 4., 1., 0., 0., 10.172, 2.543, 0., 0., "", "", "", "", "", 
  "", "", "", 393248., 39.497, 34.3, 8.996, 5.2, 27717.847, "", 235.954, 
  13.17, 3.1, 20.4, "", 2.9, 73.92}, {"BHS", "North America", "Bahamas", 
  "2020-03-22", 4., 0., 0., 0., 10.172, 0., 0., 0., "", "", "", "", "", "", 
  "", "", 393248., 39.497, 34.3, 8.996, 5.2, 27717.847, "", 235.954, 13.17, 
  3.1, 20.4, "", 2.9, 73.92}, {"BHS", "North America", "Bahamas", 
  "2020-03-23", 4., 0., 0., 0., 10.172, 0., 0., 0., "", "", "", "", "", "", 
  "", "", 393248., 39.497, 34.3, 8.996, 5.2, 27717.847, "", 235.954, 13.17, 
  3.1, 20.4, "", 2.9, 73.92}, {"BHS", "North America", "Bahamas", 
  "2020-03-24", 4., 0., 0., 0., 10.172, 0., 0., 0., "", "", "", "", "", "", 
  "", "", 393248., 39.497, 34.3, 8.996, 5.2, 27717.847, "", 235.954, 13.17, 
  3.1, 20.4, "", 2.9, 73.92}, {"BHS", "North America", "Bahamas", 
  "2020-03-25", 4., 0., 0., 0., 10.172, 0., 0., 0., "", "", "", "", "", "", 
  "", "", 393248., 39.497, 34.3, 8.996, 5.2, 27717.847, "", 235.954, 13.17, 
  3.1, 20.4, "", 2.9, 73.92}, {"BHS", "North America", "Bahamas", 
  "2020-03-26", 5., 1., 0., 0., 12.715, 2.543, 0., 0., "", "", "", "", "", 
  "", "", "", 393248., 39.497, 34.3, 8.996, 5.2, 27717.847, "", 235.954, 
  13.17, 3.1, 20.4, "", 2.9, 73.92}, {"BHS", "North America", "Bahamas", 
  "2020-03-27", 9., 4., 0., 0., 22.886, 10.172, 0., 0., "", "", "", "", "", 
  "", "", "", 393248., 39.497, 34.3, 8.996, 5.2, 27717.847, "", 235.954, 
  13.17, 3.1, 20.4, "", 2.9, 73.92}, {"BHS", "North America", "Bahamas", 
  "2020-03-28", 9., 0., 0., 0., 22.886, 0., 0., 0., "", "", "", "", "", "", 
  "", "", 393248., 39.497, 34.3, 8.996, 5.2, 27717.847, "", 235.954, 13.17, 
  3.1, 20.4, "", 2.9, 73.92}, {"BHS", "North America", "Bahamas", 
  "2020-03-29", 11., 2., 0., 0., 27.972, 5.086, 0., 0., "", "", "", "", "", 
  "", "", "", 393248., 39.497, 34.3, 8.996, 5.2, 27717.847, "", 235.954, 
  13.17, 3.1, 20.4, "", 2.9, 73.92}, {"BHS", "North America", "Bahamas", 
  "2020-03-30", 14., 3., 0., 0., 35.601, 7.629, 0., 0., "", "", "", "", "", 
  "", "", "", 393248., 39.497, 34.3, 8.996, 5.2, 27717.847, "", 235.954, 
  13.17, 3.1, 20.4, "", 2.9, 73.92}, {"BHS", "North America", "Bahamas", 
  "2020-03-31", 14., 0., 0., 0., 35.601, 0., 0., 0., "", "", "", "", "", "", 
  "", "", 393248., 39.497, 34.3, 8.996, 5.2, 27717.847, "", 235.954, 13.17, 
  3.1, 20.4, "", 2.9, 73.92}, {"BHS", "North America", "Bahamas", 
  "2020-04-01", 15., 1., 0., 0., 38.144, 2.543, 0., 0., "", "", "", "", "", 
  "", "", "", 393248., 39.497, 34.3, 8.996, 5.2, 27717.847, "", 235.954, 
  13.17, 3.1, 20.4, "", 2.9, 73.92}, {"BHS", "North America", "Bahamas", 
  "2020-04-02", 21., 6., 1., 1., 53.401, 15.258, 2.543, 2.543, "", "", "", 
  "", "", "", "", "", 393248., 39.497, 34.3, 8.996, 5.2, 27717.847, "", 
  235.954, 13.17, 3.1, 20.4, "", 2.9, 73.92}, 
 {"BHS", "North America", "Bahamas", "2020-04-03", 24., 3., 1., 0., 61.03, 
  7.629, 2.543, 0., "", "", "", "", "", "", "", "", 393248., 39.497, 34.3, 
  8.996, 5.2, 27717.847, "", 235.954, 13.17, 3.1, 20.4, "", 2.9, 73.92}, 
 {"BHS", "North America", "Bahamas", "2020-04-04", 24., 0., 3., 2., 61.03, 
  0., 7.629, 5.086, "", "", "", "", "", "", "", "", 393248., 39.497, 34.3, 
  8.996, 5.2, 27717.847, "", 235.954, 13.17, 3.1, 20.4, "", 2.9, 73.92}, 
 {"BHS", "North America", "Bahamas", "2020-04-05", 28., 4., 4., 1., 71.202, 
  10.172, 10.172, 2.543, "", "", "", "", "", "", "", "", 393248., 39.497, 
  34.3, 8.996, 5.2, 27717.847, "", 235.954, 13.17, 3.1, 20.4, "", 2.9, 
  73.92}, {"BHS", "North America", "Bahamas", "2020-04-06", 29., 1., 5., 1., 
  73.745, 2.543, 12.715, 2.543, "", "", "", "", "", "", "", "", 393248., 
  39.497, 34.3, 8.996, 5.2, 27717.847, "", 235.954, 13.17, 3.1, 20.4, "", 
  2.9, 73.92}, {"BHS", "North America", "Bahamas", "2020-04-07", 33., 4., 5., 
  0., 83.917, 10.172, 12.715, 0., "", "", "", "", "", "", "", "", 393248., 
  39.497, 34.3, 8.996, 5.2, 27717.847, "", 235.954, 13.17, 3.1, 20.4, "", 
  2.9, 73.92}, {"BHS", "North America", "Bahamas", "2020-04-08", 36., 3., 6., 
  1., 91.545, 7.629, 15.258, 2.543, "", "", "", "", "", "", "", "", 393248., 
  39.497, 34.3, 8.996, 5.2, 27717.847, "", 235.954, 13.17, 3.1, 20.4, "", 
  2.9, 73.92}, {"BHS", "North America", "Bahamas", "2020-04-09", 40., 4., 7., 
  1., 101.717, 10.172, 17.8, 2.543, "", "", "", "", "", "", "", "", 393248., 
  39.497, 34.3, 8.996, 5.2, 27717.847, "", 235.954, 13.17, 3.1, 20.4, "", 
  2.9, 73.92}, {"BHS", "North America", "Bahamas", "2020-04-10", 41., 1., 8., 
  1., 104.26, 2.543, 20.343, 2.543, "", "", "", "", "", "", "", "", 393248., 
  39.497, 34.3, 8.996, 5.2, 27717.847, "", 235.954, 13.17, 3.1, 20.4, "", 
  2.9, 73.92}, {"BHS", "North America", "Bahamas", "2020-04-11", 42., 1., 8., 
  0., 106.803, 2.543, 20.343, 0., "", "", "", "", "", "", "", "", 393248., 
  39.497, 34.3, 8.996, 5.2, 27717.847, "", 235.954, 13.17, 3.1, 20.4, "", 
  2.9, 73.92}, {"BHS", "North America", "Bahamas", "2020-04-12", 46., 4., 8., 
  0., 116.975, 10.172, 20.343, 0., "", "", "", "", "", "", "", "", 393248., 
  39.497, 34.3, 8.996, 5.2, 27717.847, "", 235.954, 13.17, 3.1, 20.4, "", 
  2.9, 73.92}, {"BHS", "North America", "Bahamas", "2020-04-13", 47., 1., 8., 
  0., 119.517, 2.543, 20.343, 0., "", "", "", "", "", "", "", "", 393248., 
  39.497, 34.3, 8.996, 5.2, 27717.847, "", 235.954, 13.17, 3.1, 20.4, "", 
  2.9, 73.92}, {"BHS", "North America", "Bahamas", "2020-04-14", 49., 2., 8., 
  0., 124.603, 5.086, 20.343, 0., "", "", "", "", "", "", "", "", 393248., 
  39.497, 34.3, 8.996, 5.2, 27717.847, "", 235.954, 13.17, 3.1, 20.4, "", 
  2.9, 73.92}, {"BHS", "North America", "Bahamas", "2020-04-15", 49., 0., 8., 
  0., 124.603, 0., 20.343, 0., "", "", "", "", "", "", "", "", 393248., 
  39.497, 34.3, 8.996, 5.2, 27717.847, "", 235.954, 13.17, 3.1, 20.4, "", 
  2.9, 73.92}, {"BHS", "North America", "Bahamas", "2020-04-16", 53., 4., 8., 
  0., 134.775, 10.172, 20.343, 0., "", "", "", "", "", "", "", "", 393248., 
  39.497, 34.3, 8.996, 5.2, 27717.847, "", 235.954, 13.17, 3.1, 20.4, "", 
  2.9, 73.92}, {"BHS", "North America", "Bahamas", "2020-04-17", 54., 1., 9., 
  1., 137.318, 2.543, 22.886, 2.543, "", "", "", "", "", "", "", "", 393248., 
  39.497, 34.3, 8.996, 5.2, 27717.847, "", 235.954, 13.17, 3.1, 20.4, "", 
  2.9, 73.92}, {"BHS", "North America", "Bahamas", "2020-04-18", 55., 1., 9., 
  0., 139.861, 2.543, 22.886, 0., "", "", "", "", "", "", "", "", 393248., 
  39.497, 34.3, 8.996, 5.2, 27717.847, "", 235.954, 13.17, 3.1, 20.4, "", 
  2.9, 73.92}, {"BHS", "North America", "Bahamas", "2020-04-19", 58., 3., 9., 
  0., 147.49, 7.629, 22.886, 0., "", "", "", "", "", "", "", "", 393248., 
  39.497, 34.3, 8.996, 5.2, 27717.847, "", 235.954, 13.17, 3.1, 20.4, "", 
  2.9, 73.92}, {"BHS", "North America", "Bahamas", "2020-04-20", 60., 2., 9., 
  0., 152.575, 5.086, 22.886, 0., "", "", "", "", "", "", "", "", 393248., 
  39.497, 34.3, 8.996, 5.2, 27717.847, "", 235.954, 13.17, 3.1, 20.4, "", 
  2.9, 73.92}, {"BHS", "North America", "Bahamas", "2020-04-21", 64., 4., 9., 
  0., 162.747, 10.172, 22.886, 0., "", "", "", "", "", "", "", "", 393248., 
  39.497, 34.3, 8.996, 5.2, 27717.847, "", 235.954, 13.17, 3.1, 20.4, "", 
  2.9, 73.92}, {"BHS", "North America", "Bahamas", "2020-04-22", 65., 1., 9., 
  0., 165.29, 2.543, 22.886, 0., "", "", "", "", "", "", "", "", 393248., 
  39.497, 34.3, 8.996, 5.2, 27717.847, "", 235.954, 13.17, 3.1, 20.4, "", 
  2.9, 73.92}, {"BHS", "North America", "Bahamas", "2020-04-23", 70., 5., 9., 
  0., 178.005, 12.715, 22.886, 0., "", "", "", "", "", "", "", "", 393248., 
  39.497, 34.3, 8.996, 5.2, 27717.847, "", 235.954, 13.17, 3.1, 20.4, "", 
  2.9, 73.92}, {"BHS", "North America", "Bahamas", "2020-04-24", 72., 2., 
  11., 2., 183.091, 5.086, 27.972, 5.086, "", "", "", "", "", "", "", "", 
  393248., 39.497, 34.3, 8.996, 5.2, 27717.847, "", 235.954, 13.17, 3.1, 
  20.4, "", 2.9, 73.92}, {"BHS", "North America", "Bahamas", "2020-04-25", 
  73., 1., 11., 0., 185.633, 2.543, 27.972, 0., "", "", "", "", "", "", "", 
  "", 393248., 39.497, 34.3, 8.996, 5.2, 27717.847, "", 235.954, 13.17, 3.1, 
  20.4, "", 2.9, 73.92}, {"BHS", "North America", "Bahamas", "2020-04-26", 
  78., 5., 11., 0., 198.348, 12.715, 27.972, 0., "", "", "", "", "", "", "", 
  "", 393248., 39.497, 34.3, 8.996, 5.2, 27717.847, "", 235.954, 13.17, 3.1, 
  20.4, "", 2.9, 73.92}, {"BHS", "North America", "Bahamas", "2020-04-27", 
  80., 2., 11., 0., 203.434, 5.086, 27.972, 0., "", "", "", "", "", "", "", 
  "", 393248., 39.497, 34.3, 8.996, 5.2, 27717.847, "", 235.954, 13.17, 3.1, 
  20.4, "", 2.9, 73.92}, {"BHS", "North America", "Bahamas", "2020-04-28", 
  80., 0., 11., 0., 203.434, 0., 27.972, 0., "", "", "", "", "", "", "", "", 
  393248., 39.497, 34.3, 8.996, 5.2, 27717.847, "", 235.954, 13.17, 3.1, 
  20.4, "", 2.9, 73.92}, {"BHS", "North America", "Bahamas", "2020-04-29", 
  80., 0., 11., 0., 203.434, 0., 27.972, 0., "", "", "", "", "", "", "", "", 
  393248., 39.497, 34.3, 8.996, 5.2, 27717.847, "", 235.954, 13.17, 3.1, 
  20.4, "", 2.9, 73.92}, {"BHS", "North America", "Bahamas", "2020-04-30", 
  80., 0., 11., 0., 203.434, 0., 27.972, 0., "", "", "", "", "", "", "", "", 
  393248., 39.497, 34.3, 8.996, 5.2, 27717.847, "", 235.954, 13.17, 3.1, 
  20.4, "", 2.9, 73.92}, {"BHS", "North America", "Bahamas", "2020-05-01", 
  81., 1., 11., 0., 205.977, 2.543, 27.972, 0., "", "", "", "", "", "", "", 
  "", 393248., 39.497, 34.3, 8.996, 5.2, 27717.847, "", 235.954, 13.17, 3.1, 
  20.4, "", 2.9, 73.92}, {"BHS", "North America", "Bahamas", "2020-05-02", 
  82., 1., 11., 0., 208.52, 2.543, 27.972, 0., "", "", "", "", "", "", "", 
  "", 393248., 39.497, 34.3, 8.996, 5.2, 27717.847, "", 235.954, 13.17, 3.1, 
  20.4, "", 2.9, 73.92}, {"BHS", "North America", "Bahamas", "2020-05-03", 
  83., 1., 11., 0., 211.063, 2.543, 27.972, 0., "", "", "", "", "", "", "", 
  "", 393248., 39.497, 34.3, 8.996, 5.2, 27717.847, "", 235.954, 13.17, 3.1, 
  20.4, "", 2.9, 73.92}, {"BHS", "North America", "Bahamas", "2020-05-04", 
  83., 0., 11., 0., 211.063, 0., 27.972, 0., "", "", "", "", "", "", "", "", 
  393248., 39.497, 34.3, 8.996, 5.2, 27717.847, "", 235.954, 13.17, 3.1, 
  20.4, "", 2.9, 73.92}, {"BHS", "North America", "Bahamas", "2020-05-05", 
  83., 0., 11., 0., 211.063, 0., 27.972, 0., "", "", "", "", "", "", "", "", 
  393248., 39.497, 34.3, 8.996, 5.2, 27717.847, "", 235.954, 13.17, 3.1, 
  20.4, "", 2.9, 73.92}, {"BHS", "North America", "Bahamas", "2020-05-06", 
  89., 6., 11., 0., 226.32, 15.258, 27.972, 0., "", "", "", "", "", "", "", 
  "", 393248., 39.497, 34.3, 8.996, 5.2, 27717.847, "", 235.954, 13.17, 3.1, 
  20.4, "", 2.9, 73.92}, {"BHS", "North America", "Bahamas", "2020-05-07", 
  92., 3., 11., 0., 233.949, 7.629, 27.972, 0., "", "", "", "", "", "", "", 
  "", 393248., 39.497, 34.3, 8.996, 5.2, 27717.847, "", 235.954, 13.17, 3.1, 
  20.4, "", 2.9, 73.92}, {"BHS", "North America", "Bahamas", "2020-05-08", 
  92., 0., 11., 0., 233.949, 0., 27.972, 0., "", "", "", "", "", "", "", "", 
  393248., 39.497, 34.3, 8.996, 5.2, 27717.847, "", 235.954, 13.17, 3.1, 
  20.4, "", 2.9, 73.92}, {"BHS", "North America", "Bahamas", "2020-05-09", 
  92., 0., 11., 0., 233.949, 0., 27.972, 0., "", "", "", "", "", "", "", "", 
  393248., 39.497, 34.3, 8.996, 5.2, 27717.847, "", 235.954, 13.17, 3.1, 
  20.4, "", 2.9, 73.92}, {"BHS", "North America", "Bahamas", "2020-05-10", 
  92., 0., 11., 0., 233.949, 0., 27.972, 0., "", "", "", "", "", "", "", "", 
  393248., 39.497, 34.3, 8.996, 5.2, 27717.847, "", 235.954, 13.17, 3.1, 
  20.4, "", 2.9, 73.92}, {"BHS", "North America", "Bahamas", "2020-05-11", 
  92., 0., 11., 0., 233.949, 0., 27.972, 0., "", "", "", "", "", "", "", "", 
  393248., 39.497, 34.3, 8.996, 5.2, 27717.847, "", 235.954, 13.17, 3.1, 
  20.4, "", 2.9, 73.92}, {"BHS", "North America", "Bahamas", "2020-05-12", 
  93., 1., 11., 0., 236.492, 2.543, 27.972, 0., "", "", "", "", "", "", "", 
  "", 393248., 39.497, 34.3, 8.996, 5.2, 27717.847, "", 235.954, 13.17, 3.1, 
  20.4, "", 2.9, 73.92}, {"BHS", "North America", "Bahamas", "2020-05-13", 
  93., 0., 11., 0., 236.492, 0., 27.972, 0., "", "", "", "", "", "", "", "", 
  393248., 39.497, 34.3, 8.996, 5.2, 27717.847, "", 235.954, 13.17, 3.1, 
  20.4, "", 2.9, 73.92}, {"BHS", "North America", "Bahamas", "2020-05-14", 
  94., 1., 11., 0., 239.035, 2.543, 27.972, 0., "", "", "", "", "", "", "", 
  "", 393248., 39.497, 34.3, 8.996, 5.2, 27717.847, "", 235.954, 13.17, 3.1, 
  20.4, "", 2.9, 73.92}, {"BHS", "North America", "Bahamas", "2020-05-15", 
  96., 2., 11., 0., 244.121, 5.086, 27.972, 0., "", "", "", "", "", "", "", 
  "", 393248., 39.497, 34.3, 8.996, 5.2, 27717.847, "", 235.954, 13.17, 3.1, 
  20.4, "", 2.9, 73.92}, {"BHS", "North America", "Bahamas", "2020-05-16", 
  96., 0., 11., 0., 244.121, 0., 27.972, 0., "", "", "", "", "", "", "", "", 
  393248., 39.497, 34.3, 8.996, 5.2, 27717.847, "", 235.954, 13.17, 3.1, 
  20.4, "", 2.9, 73.92}, {"BHS", "North America", "Bahamas", "2020-05-17", 
  96., 0., 11., 0., 244.121, 0., 27.972, 0., "", "", "", "", "", "", "", "", 
  393248., 39.497, 34.3, 8.996, 5.2, 27717.847, "", 235.954, 13.17, 3.1, 
  20.4, "", 2.9, 73.92}, {"BHS", "North America", "Bahamas", "2020-05-18", 
  96., 0., 11., 0., 244.121, 0., 27.972, 0., "", "", "", "", "", "", "", "", 
  393248., 39.497, 34.3, 8.996, 5.2, 27717.847, "", 235.954, 13.17, 3.1, 
  20.4, "", 2.9, 73.92}, {"BHS", "North America", "Bahamas", "2020-05-19", 
  96., 0., 11., 0., 244.121, 0., 27.972, 0., "", "", "", "", "", "", "", "", 
  393248., 39.497, 34.3, 8.996, 5.2, 27717.847, "", 235.954, 13.17, 3.1, 
  20.4, "", 2.9, 73.92}, {"BHS", "North America", "Bahamas", "2020-05-20", 
  96., 0., 11., 0., 244.121, 0., 27.972, 0., "", "", "", "", "", "", "", "", 
  393248., 39.497, 34.3, 8.996, 5.2, 27717.847, "", 235.954, 13.17, 3.1, 
  20.4, "", 2.9, 73.92}, {"BHS", "North America", "Bahamas", "2020-05-21", 
  97., 1., 11., 0., 246.664, 2.543, 27.972, 0., "", "", "", "", "", "", "", 
  "", 393248., 39.497, 34.3, 8.996, 5.2, 27717.847, "", 235.954, 13.17, 3.1, 
  20.4, "", 2.9, 73.92}, {"BHS", "North America", "Bahamas", "2020-05-22", 
  97., 0., 11., 0., 246.664, 0., 27.972, 0., "", "", "", "", "", "", "", "", 
  393248., 39.497, 34.3, 8.996, 5.2, 27717.847, "", 235.954, 13.17, 3.1, 
  20.4, "", 2.9, 73.92}, {"BHS", "North America", "Bahamas", "2020-05-23", 
  97., 0., 11., 0., 246.664, 0., 27.972, 0., "", "", "", "", "", "", "", "", 
  393248., 39.497, 34.3, 8.996, 5.2, 27717.847, "", 235.954, 13.17, 3.1, 
  20.4, "", 2.9, 73.92}, {"BHS", "North America", "Bahamas", "2020-05-24", 
  100., 3., 11., 0., 254.292, 7.629, 27.972, 0., "", "", "", "", "", "", "", 
  "", 393248., 39.497, 34.3, 8.996, 5.2, 27717.847, "", 235.954, 13.17, 3.1, 
  20.4, "", 2.9, 73.92}, {"BHS", "North America", "Bahamas", "2020-05-25", 
  100., 0., 11., 0., 254.292, 0., 27.972, 0., "", "", "", "", "", "", "", "", 
  393248., 39.497, 34.3, 8.996, 5.2, 27717.847, "", 235.954, 13.17, 3.1, 
  20.4, "", 2.9, 73.92}, {"BHS", "North America", "Bahamas", "2020-05-26", 
  100., 0., 11., 0., 254.292, 0., 27.972, 0., "", "", "", "", "", "", "", "", 
  393248., 39.497, 34.3, 8.996, 5.2, 27717.847, "", 235.954, 13.17, 3.1, 
  20.4, "", 2.9, 73.92}, {"BHS", "North America", "Bahamas", "2020-05-27", 
  100., 0., 11., 0., 254.292, 0., 27.972, 0., "", "", "", "", "", "", "", "", 
  393248., 39.497, 34.3, 8.996, 5.2, 27717.847, "", 235.954, 13.17, 3.1, 
  20.4, "", 2.9, 73.92}, {"BHS", "North America", "Bahamas", "2020-05-28", 
  100., 0., 11., 0., 254.292, 0., 27.972, 0., "", "", "", "", "", "", "", "", 
  393248., 39.497, 34.3, 8.996, 5.2, 27717.847, "", 235.954, 13.17, 3.1, 
  20.4, "", 2.9, 73.92}, {"BHS", "North America", "Bahamas", "2020-05-29", 
  101., 1., 11., 0., 256.835, 2.543, 27.972, 0., "", "", "", "", "", "", "", 
  "", 393248., 39.497, 34.3, 8.996, 5.2, 27717.847, "", 235.954, 13.17, 3.1, 
  20.4, "", 2.9, 73.92}, {"BHS", "North America", "Bahamas", "2020-05-30", 
  102., 1., 11., 0., 259.378, 2.543, 27.972, 0., "", "", "", "", "", "", "", 
  "", 393248., 39.497, 34.3, 8.996, 5.2, 27717.847, "", 235.954, 13.17, 3.1, 
  20.4, "", 2.9, 73.92}, {"BHS", "North America", "Bahamas", "2020-05-31", 
  102., 0., 11., 0., 259.378, 0., 27.972, 0., "", "", "", "", "", "", "", "", 
  393248., 39.497, 34.3, 8.996, 5.2, 27717.847, "", 235.954, 13.17, 3.1, 
  20.4, "", 2.9, 73.92}, {"BHS", "North America", "Bahamas", "2020-06-01", 
  102., 0., 11., 0., 259.378, 0., 27.972, 0., "", "", "", "", "", "", "", "", 
  393248., 39.497, 34.3, 8.996, 5.2, 27717.847, "", 235.954, 13.17, 3.1, 
  20.4, "", 2.9, 73.92}, {"BHS", "North America", "Bahamas", "2020-06-02", 
  102., 0., 11., 0., 259.378, 0., 27.972, 0., "", "", "", "", "", "", "", "", 
  393248., 39.497, 34.3, 8.996, 5.2, 27717.847, "", 235.954, 13.17, 3.1, 
  20.4, "", 2.9, 73.92}, {"BHS", "North America", "Bahamas", "2020-06-03", 
  102., 0., 11., 0., 259.378, 0., 27.972, 0., "", "", "", "", "", "", "", "", 
  393248., 39.497, 34.3, 8.996, 5.2, 27717.847, "", 235.954, 13.17, 3.1, 
  20.4, "", 2.9, 73.92}, {"BHS", "North America", "Bahamas", "2020-06-04", 
  102., 0., 11., 0., 259.378, 0., 27.972, 0., "", "", "", "", "", "", "", "", 
  393248., 39.497, 34.3, 8.996, 5.2, 27717.847, "", 235.954, 13.17, 3.1, 
  20.4, "", 2.9, 73.92}, {"BHS", "North America", "Bahamas", "2020-06-05", 
  102., 0., 11., 0., 259.378, 0., 27.972, 0., "", "", "", "", "", "", "", "", 
  393248., 39.497, 34.3, 8.996, 5.2, 27717.847, "", 235.954, 13.17, 3.1, 
  20.4, "", 2.9, 73.92}, {"BHS", "North America", "Bahamas", "2020-06-06", 
  102., 0., 11., 0., 259.378, 0., 27.972, 0., "", "", "", "", "", "", "", "", 
  393248., 39.497, 34.3, 8.996, 5.2, 27717.847, "", 235.954, 13.17, 3.1, 
  20.4, "", 2.9, 73.92}, {"BHS", "North America", "Bahamas", "2020-06-07", 
  103., 1., 11., 0., 261.921, 2.543, 27.972, 0., "", "", "", "", "", "", "", 
  "", 393248., 39.497, 34.3, 8.996, 5.2, 27717.847, "", 235.954, 13.17, 3.1, 
  20.4, "", 2.9, 73.92}, {"BHS", "North America", "Bahamas", "2020-06-08", 
  103., 0., 11., 0., 261.921, 0., 27.972, 0., "", "", "", "", "", "", "", "", 
  393248., 39.497, 34.3, 8.996, 5.2, 27717.847, "", 235.954, 13.17, 3.1, 
  20.4, "", 2.9, 73.92}, {"BHS", "North America", "Bahamas", "2020-06-09", 
  103., 0., 11., 0., 261.921, 0., 27.972, 0., "", "", "", "", "", "", "", "", 
  393248., 39.497, 34.3, 8.996, 5.2, 27717.847, "", 235.954, 13.17, 3.1, 
  20.4, "", 2.9, 73.92}, {"BHS", "North America", "Bahamas", "2020-06-10", 
  103., 0., 11., 0., 261.921, 0., 27.972, 0., "", "", "", "", "", "", "", "", 
  393248., 39.497, 34.3, 8.996, 5.2, 27717.847, "", 235.954, 13.17, 3.1, 
  20.4, "", 2.9, 73.92}, {"BHS", "North America", "Bahamas", "2020-06-11", 
  103., 0., 11., 0., 261.921, 0., 27.972, 0., "", "", "", "", "", "", "", "", 
  393248., 39.497, 34.3, 8.996, 5.2, 27717.847, "", 235.954, 13.17, 3.1, 
  20.4, "", 2.9, 73.92}, {"BHS", "North America", "Bahamas", "2020-06-12", 
  103., 0., 11., 0., 261.921, 0., 27.972, 0., "", "", "", "", "", "", "", "", 
  393248., 39.497, 34.3, 8.996, 5.2, 27717.847, "", 235.954, 13.17, 3.1, 
  20.4, "", 2.9, 73.92}, {"BHS", "North America", "Bahamas", "2020-06-13", 
  103., 0., 11., 0., 261.921, 0., 27.972, 0., "", "", "", "", "", "", "", "", 
  393248., 39.497, 34.3, 8.996, 5.2, 27717.847, "", 235.954, 13.17, 3.1, 
  20.4, "", 2.9, 73.92}, {"BHS", "North America", "Bahamas", "2020-06-14", 
  103., 0., 11., 0., 261.921, 0., 27.972, 0., "", "", "", "", "", "", "", "", 
  393248., 39.497, 34.3, 8.996, 5.2, 27717.847, "", 235.954, 13.17, 3.1, 
  20.4, "", 2.9, 73.92}, {"BHS", "North America", "Bahamas", "2020-06-15", 
  103., 0., 11., 0., 261.921, 0., 27.972, 0., "", "", "", "", "", "", "", "", 
  393248., 39.497, 34.3, 8.996, 5.2, 27717.847, "", 235.954, 13.17, 3.1, 
  20.4, "", 2.9, 73.92}, {"BHS", "North America", "Bahamas", "2020-06-16", 
  104., 1., 11., 0., 264.464, 2.543, 27.972, 0., "", "", "", "", "", "", "", 
  "", 393248., 39.497, 34.3, 8.996, 5.2, 27717.847, "", 235.954, 13.17, 3.1, 
  20.4, "", 2.9, 73.92}, {"BHS", "North America", "Bahamas", "2020-06-17", 
  104., 0., 11., 0., 264.464, 0., 27.972, 0., "", "", "", "", "", "", "", "", 
  393248., 39.497, 34.3, 8.996, 5.2, 27717.847, "", 235.954, 13.17, 3.1, 
  20.4, "", 2.9, 73.92}, {"BHS", "North America", "Bahamas", "2020-06-18", 
  104., 0., 11., 0., 264.464, 0., 27.972, 0., "", "", "", "", "", "", "", "", 
  393248., 39.497, 34.3, 8.996, 5.2, 27717.847, "", 235.954, 13.17, 3.1, 
  20.4, "", 2.9, 73.92}, {"BHS", "North America", "Bahamas", "2020-06-19", 
  104., 0., 11., 0., 264.464, 0., 27.972, 0., "", "", "", "", "", "", "", "", 
  393248., 39.497, 34.3, 8.996, 5.2, 27717.847, "", 235.954, 13.17, 3.1, 
  20.4, "", 2.9, 73.92}, {"BHS", "North America", "Bahamas", "2020-06-20", 
  104., 0., 11., 0., 264.464, 0., 27.972, 0., "", "", "", "", "", "", "", "", 
  393248., 39.497, 34.3, 8.996, 5.2, 27717.847, "", 235.954, 13.17, 3.1, 
  20.4, "", 2.9, 73.92}, {"BHS", "North America", "Bahamas", "2020-06-21", 
  104., 0., 11., 0., 264.464, 0., 27.972, 0., "", "", "", "", "", "", "", "", 
  393248., 39.497, 34.3, 8.996, 5.2, 27717.847, "", 235.954, 13.17, 3.1, 
  20.4, "", 2.9, 73.92}, {"BHS", "North America", "Bahamas", "2020-06-22", 
  104., 0., 11., 0., 264.464, 0., 27.972, 0., "", "", "", "", "", "", "", "", 
  393248., 39.497, 34.3, 8.996, 5.2, 27717.847, "", 235.954, 13.17, 3.1, 
  20.4, "", 2.9, 73.92}, {"BHS", "North America", "Bahamas", "2020-06-23", 
  104., 0., 11., 0., 264.464, 0., 27.972, 0., "", "", "", "", "", "", "", "", 
  393248., 39.497, 34.3, 8.996, 5.2, 27717.847, "", 235.954, 13.17, 3.1, 
  20.4, "", 2.9, 73.92}, {"BHS", "North America", "Bahamas", "2020-06-24", 
  104., 0., 11., 0., 264.464, 0., 27.972, 0., "", "", "", "", "", "", "", "", 
  393248., 39.497, 34.3, 8.996, 5.2, 27717.847, "", 235.954, 13.17, 3.1, 
  20.4, "", 2.9, 73.92}, {"BHS", "North America", "Bahamas", "2020-06-25", 
  104., 0., 11., 0., 264.464, 0., 27.972, 0., "", "", "", "", "", "", "", "", 
  393248., 39.497, 34.3, 8.996, 5.2, 27717.847, "", 235.954, 13.17, 3.1, 
  20.4, "", 2.9, 73.92}, {"BHS", "North America", "Bahamas", "2020-06-26", 
  104., 0., 11., 0., 264.464, 0., 27.972, 0., "", "", "", "", "", "", "", "", 
  393248., 39.497, 34.3, 8.996, 5.2, 27717.847, "", 235.954, 13.17, 3.1, 
  20.4, "", 2.9, 73.92}, {"BHS", "North America", "Bahamas", "2020-06-27", 
  104., 0., 11., 0., 264.464, 0., 27.972, 0., "", "", "", "", "", "", "", "", 
  393248., 39.497, 34.3, 8.996, 5.2, 27717.847, "", 235.954, 13.17, 3.1, 
  20.4, "", 2.9, 73.92}, {"BHS", "North America", "Bahamas", "2020-06-28", 
  104., 0., 11., 0., 264.464, 0., 27.972, 0., "", "", "", "", "", "", "", "", 
  393248., 39.497, 34.3, 8.996, 5.2, 27717.847, "", 235.954, 13.17, 3.1, 
  20.4, "", 2.9, 73.92}, {"BHS", "North America", "Bahamas", "2020-06-29", 
  104., 0., 11., 0., 264.464, 0., 27.972, 0., "", "", "", "", "", "", "", "", 
  393248., 39.497, 34.3, 8.996, 5.2, 27717.847, "", 235.954, 13.17, 3.1, 
  20.4, "", 2.9, 73.92}, {"BHS", "North America", "Bahamas", "2020-06-30", 
  104., 0., 11., 0., 264.464, 0., 27.972, 0., "", "", "", "", "", "", "", "", 
  393248., 39.497, 34.3, 8.996, 5.2, 27717.847, "", 235.954, 13.17, 3.1, 
  20.4, "", 2.9, 73.92}, {"BHS", "North America", "Bahamas", "2020-07-01", 
  104., 0., 11., 0., 264.464, 0., 27.972, 0., "", "", "", "", "", "", "", "", 
  393248., 39.497, 34.3, 8.996, 5.2, 27717.847, "", 235.954, 13.17, 3.1, 
  20.4, "", 2.9, 73.92}, {"BHS", "North America", "Bahamas", "2020-07-02", 
  104., 0., 11., 0., 264.464, 0., 27.972, 0., "", "", "", "", "", "", "", "", 
  393248., 39.497, 34.3, 8.996, 5.2, 27717.847, "", 235.954, 13.17, 3.1, 
  20.4, "", 2.9, 73.92}, {"BHS", "North America", "Bahamas", "2020-07-03", 
  104., 0., 11., 0., 264.464, 0., 27.972, 0., "", "", "", "", "", "", "", "", 
  393248., 39.497, 34.3, 8.996, 5.2, 27717.847, "", 235.954, 13.17, 3.1, 
  20.4, "", 2.9, 73.92}, {"BHS", "North America", "Bahamas", "2020-07-04", 
  104., 0., 11., 0., 264.464, 0., 27.972, 0., "", "", "", "", "", "", "", "", 
  393248., 39.497, 34.3, 8.996, 5.2, 27717.847, "", 235.954, 13.17, 3.1, 
  20.4, "", 2.9, 73.92}, {"BHS", "North America", "Bahamas", "2020-07-05", 
  104., 0., 11., 0., 264.464, 0., 27.972, 0., "", "", "", "", "", "", "", "", 
  393248., 39.497, 34.3, 8.996, 5.2, 27717.847, "", 235.954, 13.17, 3.1, 
  20.4, "", 2.9, 73.92}, {"BHS", "North America", "Bahamas", "2020-07-06", 
  104., 0., 11., 0., 264.464, 0., 27.972, 0., "", "", "", "", "", "", "", "", 
  393248., 39.497, 34.3, 8.996, 5.2, 27717.847, "", 235.954, 13.17, 3.1, 
  20.4, "", 2.9, 73.92}, {"BHS", "North America", "Bahamas", "2020-07-07", 
  104., 0., 11., 0., 264.464, 0., 27.972, 0., "", "", "", "", "", "", "", "", 
  393248., 39.497, 34.3, 8.996, 5.2, 27717.847, "", 235.954, 13.17, 3.1, 
  20.4, "", 2.9, 73.92}, {"BHS", "North America", "Bahamas", "2020-07-08", 
  104., 0., 11., 0., 264.464, 0., 27.972, 0., "", "", "", "", "", "", "", "", 
  393248., 39.497, 34.3, 8.996, 5.2, 27717.847, "", 235.954, 13.17, 3.1, 
  20.4, "", 2.9, 73.92}, {"BHR", "Asia", "Bahrain", "2019-12-31", 0., 0., 0., 
  0., 0., 0., 0., 0., "", "", "", "", "", "", "", "", 1.701583*^6, 1935.907, 
  32.4, 2.372, 1.387, 43290.705, "", 151.689, 16.52, 5.8, 37.6, "", 2., 
  77.29}, {"BHR", "Asia", "Bahrain", "2020-01-01", 0., 0., 0., 0., 0., 0., 
  0., 0., "", "", "", "", "", "", "", 0., 1.701583*^6, 1935.907, 32.4, 2.372, 
  1.387, 43290.705, "", 151.689, 16.52, 5.8, 37.6, "", 2., 77.29}, 
 {"BHR", "Asia", "Bahrain", "2020-01-02", 0., 0., 0., 0., 0., 0., 0., 0., "", 
  "", "", "", "", "", "", 0., 1.701583*^6, 1935.907, 32.4, 2.372, 1.387, 
  43290.705, "", 151.689, 16.52, 5.8, 37.6, "", 2., 77.29}, 
 {"BHR", "Asia", "Bahrain", "2020-01-03", 0., 0., 0., 0., 0., 0., 0., 0., "", 
  "", "", "", "", "", "", 0., 1.701583*^6, 1935.907, 32.4, 2.372, 1.387, 
  43290.705, "", 151.689, 16.52, 5.8, 37.6, "", 2., 77.29}, 
 {"BHR", "Asia", "Bahrain", "2020-01-04", 0., 0., 0., 0., 0., 0., 0., 0., "", 
  "", "", "", "", "", "", 0., 1.701583*^6, 1935.907, 32.4, 2.372, 1.387, 
  43290.705, "", 151.689, 16.52, 5.8, 37.6, "", 2., 77.29}, 
 {"BHR", "Asia", "Bahrain", "2020-01-05", 0., 0., 0., 0., 0., 0., 0., 0., "", 
  "", "", "", "", "", "", 0., 1.701583*^6, 1935.907, 32.4, 2.372, 1.387, 
  43290.705, "", 151.689, 16.52, 5.8, 37.6, "", 2., 77.29}, 
 {"BHR", "Asia", "Bahrain", "2020-01-06", 0., 0., 0., 0., 0., 0., 0., 0., "", 
  "", "", "", "", "", "", 0., 1.701583*^6, 1935.907, 32.4, 2.372, 1.387, 
  43290.705, "", 151.689, 16.52, 5.8, 37.6, "", 2., 77.29}, 
 {"BHR", "Asia", "Bahrain", "2020-01-07", 0., 0., 0., 0., 0., 0., 0., 0., "", 
  "", "", "", "", "", "", 0., 1.701583*^6, 1935.907, 32.4, 2.372, 1.387, 
  43290.705, "", 151.689, 16.52, 5.8, 37.6, "", 2., 77.29}, 
 {"BHR", "Asia", "Bahrain", "2020-01-08", 0., 0., 0., 0., 0., 0., 0., 0., "", 
  "", "", "", "", "", "", 0., 1.701583*^6, 1935.907, 32.4, 2.372, 1.387, 
  43290.705, "", 151.689, 16.52, 5.8, 37.6, "", 2., 77.29}, 
 {"BHR", "Asia", "Bahrain", "2020-01-09", 0., 0., 0., 0., 0., 0., 0., 0., "", 
  "", "", "", "", "", "", 0., 1.701583*^6, 1935.907, 32.4, 2.372, 1.387, 
  43290.705, "", 151.689, 16.52, 5.8, 37.6, "", 2., 77.29}, 
 {"BHR", "Asia", "Bahrain", "2020-01-10", 0., 0., 0., 0., 0., 0., 0., 0., "", 
  "", "", "", "", "", "", 0., 1.701583*^6, 1935.907, 32.4, 2.372, 1.387, 
  43290.705, "", 151.689, 16.52, 5.8, 37.6, "", 2., 77.29}, 
 {"BHR", "Asia", "Bahrain", "2020-01-11", 0., 0., 0., 0., 0., 0., 0., 0., "", 
  "", "", "", "", "", "", 0., 1.701583*^6, 1935.907, 32.4, 2.372, 1.387, 
  43290.705, "", 151.689, 16.52, 5.8, 37.6, "", 2., 77.29}, 
 {"BHR", "Asia", "Bahrain", "2020-01-12", 0., 0., 0., 0., 0., 0., 0., 0., "", 
  "", "", "", "", "", "", 0., 1.701583*^6, 1935.907, 32.4, 2.372, 1.387, 
  43290.705, "", 151.689, 16.52, 5.8, 37.6, "", 2., 77.29}, 
 {"BHR", "Asia", "Bahrain", "2020-01-13", 0., 0., 0., 0., 0., 0., 0., 0., "", 
  "", "", "", "", "", "", 0., 1.701583*^6, 1935.907, 32.4, 2.372, 1.387, 
  43290.705, "", 151.689, 16.52, 5.8, 37.6, "", 2., 77.29}, 
 {"BHR", "Asia", "Bahrain", "2020-01-14", 0., 0., 0., 0., 0., 0., 0., 0., "", 
  "", "", "", "", "", "", 0., 1.701583*^6, 1935.907, 32.4, 2.372, 1.387, 
  43290.705, "", 151.689, 16.52, 5.8, 37.6, "", 2., 77.29}, 
 {"BHR", "Asia", "Bahrain", "2020-01-15", 0., 0., 0., 0., 0., 0., 0., 0., "", 
  "", "", "", "", "", "", 0., 1.701583*^6, 1935.907, 32.4, 2.372, 1.387, 
  43290.705, "", 151.689, 16.52, 5.8, 37.6, "", 2., 77.29}, 
 {"BHR", "Asia", "Bahrain", "2020-01-16", 0., 0., 0., 0., 0., 0., 0., 0., "", 
  "", "", "", "", "", "", 0., 1.701583*^6, 1935.907, 32.4, 2.372, 1.387, 
  43290.705, "", 151.689, 16.52, 5.8, 37.6, "", 2., 77.29}, 
 {"BHR", "Asia", "Bahrain", "2020-01-17", 0., 0., 0., 0., 0., 0., 0., 0., "", 
  "", "", "", "", "", "", 0., 1.701583*^6, 1935.907, 32.4, 2.372, 1.387, 
  43290.705, "", 151.689, 16.52, 5.8, 37.6, "", 2., 77.29}, 
 {"BHR", "Asia", "Bahrain", "2020-01-18", 0., 0., 0., 0., 0., 0., 0., 0., "", 
  "", "", "", "", "", "", 0., 1.701583*^6, 1935.907, 32.4, 2.372, 1.387, 
  43290.705, "", 151.689, 16.52, 5.8, 37.6, "", 2., 77.29}, 
 {"BHR", "Asia", "Bahrain", "2020-01-19", 0., 0., 0., 0., 0., 0., 0., 0., "", 
  "", "", "", "", "", "", 0., 1.701583*^6, 1935.907, 32.4, 2.372, 1.387, 
  43290.705, "", 151.689, 16.52, 5.8, 37.6, "", 2., 77.29}, 
 {"BHR", "Asia", "Bahrain", "2020-01-20", 0., 0., 0., 0., 0., 0., 0., 0., "", 
  "", "", "", "", "", "", 0., 1.701583*^6, 1935.907, 32.4, 2.372, 1.387, 
  43290.705, "", 151.689, 16.52, 5.8, 37.6, "", 2., 77.29}, 
 {"BHR", "Asia", "Bahrain", "2020-01-21", 0., 0., 0., 0., 0., 0., 0., 0., "", 
  "", "", "", "", "", "", 0., 1.701583*^6, 1935.907, 32.4, 2.372, 1.387, 
  43290.705, "", 151.689, 16.52, 5.8, 37.6, "", 2., 77.29}, 
 {"BHR", "Asia", "Bahrain", "2020-01-22", 0., 0., 0., 0., 0., 0., 0., 0., "", 
  "", "", "", "", "", "", 8.33, 1.701583*^6, 1935.907, 32.4, 2.372, 1.387, 
  43290.705, "", 151.689, 16.52, 5.8, 37.6, "", 2., 77.29}, 
 {"BHR", "Asia", "Bahrain", "2020-01-23", 0., 0., 0., 0., 0., 0., 0., 0., "", 
  "", "", "", "", "", "", 8.33, 1.701583*^6, 1935.907, 32.4, 2.372, 1.387, 
  43290.705, "", 151.689, 16.52, 5.8, 37.6, "", 2., 77.29}, 
 {"BHR", "Asia", "Bahrain", "2020-01-24", 0., 0., 0., 0., 0., 0., 0., 0., "", 
  "", "", "", "", "", "", 8.33, 1.701583*^6, 1935.907, 32.4, 2.372, 1.387, 
  43290.705, "", 151.689, 16.52, 5.8, 37.6, "", 2., 77.29}, 
 {"BHR", "Asia", "Bahrain", "2020-01-25", 0., 0., 0., 0., 0., 0., 0., 0., "", 
  "", "", "", "", "", "", 8.33, 1.701583*^6, 1935.907, 32.4, 2.372, 1.387, 
  43290.705, "", 151.689, 16.52, 5.8, 37.6, "", 2., 77.29}, 
 {"BHR", "Asia", "Bahrain", "2020-01-26", 0., 0., 0., 0., 0., 0., 0., 0., "", 
  "", "", "", "", "", "", 8.33, 1.701583*^6, 1935.907, 32.4, 2.372, 1.387, 
  43290.705, "", 151.689, 16.52, 5.8, 37.6, "", 2., 77.29}, 
 {"BHR", "Asia", "Bahrain", "2020-01-27", 0., 0., 0., 0., 0., 0., 0., 0., "", 
  "", "", "", "", "", "", 11.11, 1.701583*^6, 1935.907, 32.4, 2.372, 1.387, 
  43290.705, "", 151.689, 16.52, 5.8, 37.6, "", 2., 77.29}, 
 {"BHR", "Asia", "Bahrain", "2020-01-28", 0., 0., 0., 0., 0., 0., 0., 0., "", 
  "", "", "", "", "", "", 11.11, 1.701583*^6, 1935.907, 32.4, 2.372, 1.387, 
  43290.705, "", 151.689, 16.52, 5.8, 37.6, "", 2., 77.29}, 
 {"BHR", "Asia", "Bahrain", "2020-01-29", 0., 0., 0., 0., 0., 0., 0., 0., "", 
  "", "", "", "", "", "", 11.11, 1.701583*^6, 1935.907, 32.4, 2.372, 1.387, 
  43290.705, "", 151.689, 16.52, 5.8, 37.6, "", 2., 77.29}, 
 {"BHR", "Asia", "Bahrain", "2020-01-30", 0., 0., 0., 0., 0., 0., 0., 0., "", 
  "", "", "", "", "", "", 11.11, 1.701583*^6, 1935.907, 32.4, 2.372, 1.387, 
  43290.705, "", 151.689, 16.52, 5.8, 37.6, "", 2., 77.29}, 
 {"BHR", "Asia", "Bahrain", "2020-01-31", 0., 0., 0., 0., 0., 0., 0., 0., "", 
  "", "", "", "", "", "", 11.11, 1.701583*^6, 1935.907, 32.4, 2.372, 1.387, 
  43290.705, "", 151.689, 16.52, 5.8, 37.6, "", 2., 77.29}, 
 {"BHR", "Asia", "Bahrain", "2020-02-01", 0., 0., 0., 0., 0., 0., 0., 0., "", 
  "", "", "", "", "", "", 11.11, 1.701583*^6, 1935.907, 32.4, 2.372, 1.387, 
  43290.705, "", 151.689, 16.52, 5.8, 37.6, "", 2., 77.29}, 
 {"BHR", "Asia", "Bahrain", "2020-02-02", 0., 0., 0., 0., 0., 0., 0., 0., "", 
  "", "", "", "", "", "", 11.11, 1.701583*^6, 1935.907, 32.4, 2.372, 1.387, 
  43290.705, "", 151.689, 16.52, 5.8, 37.6, "", 2., 77.29}, 
 {"BHR", "Asia", "Bahrain", "2020-02-03", 0., 0., 0., 0., 0., 0., 0., 0., "", 
  "", "", "", "", "", "", 11.11, 1.701583*^6, 1935.907, 32.4, 2.372, 1.387, 
  43290.705, "", 151.689, 16.52, 5.8, 37.6, "", 2., 77.29}, 
 {"BHR", "Asia", "Bahrain", "2020-02-04", 0., 0., 0., 0., 0., 0., 0., 0., "", 
  "", "", "", "", "", "", 11.11, 1.701583*^6, 1935.907, 32.4, 2.372, 1.387, 
  43290.705, "", 151.689, 16.52, 5.8, 37.6, "", 2., 77.29}, 
 {"BHR", "Asia", "Bahrain", "2020-02-05", 0., 0., 0., 0., 0., 0., 0., 0., "", 
  "", "", "", "", "", "", 11.11, 1.701583*^6, 1935.907, 32.4, 2.372, 1.387, 
  43290.705, "", 151.689, 16.52, 5.8, 37.6, "", 2., 77.29}, 
 {"BHR", "Asia", "Bahrain", "2020-02-06", 0., 0., 0., 0., 0., 0., 0., 0., "", 
  "", "", "", "", "", "", 11.11, 1.701583*^6, 1935.907, 32.4, 2.372, 1.387, 
  43290.705, "", 151.689, 16.52, 5.8, 37.6, "", 2., 77.29}, 
 {"BHR", "Asia", "Bahrain", "2020-02-07", 0., 0., 0., 0., 0., 0., 0., 0., "", 
  "", "", "", "", "", "", 11.11, 1.701583*^6, 1935.907, 32.4, 2.372, 1.387, 
  43290.705, "", 151.689, 16.52, 5.8, 37.6, "", 2., 77.29}, 
 {"BHR", "Asia", "Bahrain", "2020-02-08", 0., 0., 0., 0., 0., 0., 0., 0., "", 
  "", "", "", "", "", "", 11.11, 1.701583*^6, 1935.907, 32.4, 2.372, 1.387, 
  43290.705, "", 151.689, 16.52, 5.8, 37.6, "", 2., 77.29}, 
 {"BHR", "Asia", "Bahrain", "2020-02-09", 0., 0., 0., 0., 0., 0., 0., 0., "", 
  "", "", "", "", "", "", 11.11, 1.701583*^6, 1935.907, 32.4, 2.372, 1.387, 
  43290.705, "", 151.689, 16.52, 5.8, 37.6, "", 2., 77.29}, 
 {"BHR", "Asia", "Bahrain", "2020-02-10", 0., 0., 0., 0., 0., 0., 0., 0., "", 
  "", "", "", "", "", "", 11.11, 1.701583*^6, 1935.907, 32.4, 2.372, 1.387, 
  43290.705, "", 151.689, 16.52, 5.8, 37.6, "", 2., 77.29}, 
 {"BHR", "Asia", "Bahrain", "2020-02-11", 0., 0., 0., 0., 0., 0., 0., 0., "", 
  "", "", "", "", "", "", 11.11, 1.701583*^6, 1935.907, 32.4, 2.372, 1.387, 
  43290.705, "", 151.689, 16.52, 5.8, 37.6, "", 2., 77.29}, 
 {"BHR", "Asia", "Bahrain", "2020-02-12", 0., 0., 0., 0., 0., 0., 0., 0., "", 
  "", "", "", "", "", "", 16.67, 1.701583*^6, 1935.907, 32.4, 2.372, 1.387, 
  43290.705, "", 151.689, 16.52, 5.8, 37.6, "", 2., 77.29}, 
 {"BHR", "Asia", "Bahrain", "2020-02-13", 0., 0., 0., 0., 0., 0., 0., 0., "", 
  "", "", "", "", "", "", 16.67, 1.701583*^6, 1935.907, 32.4, 2.372, 1.387, 
  43290.705, "", 151.689, 16.52, 5.8, 37.6, "", 2., 77.29}, 
 {"BHR", "Asia", "Bahrain", "2020-02-14", 0., 0., 0., 0., 0., 0., 0., 0., "", 
  "", "", "", "", "", "", 16.67, 1.701583*^6, 1935.907, 32.4, 2.372, 1.387, 
  43290.705, "", 151.689, 16.52, 5.8, 37.6, "", 2., 77.29}, 
 {"BHR", "Asia", "Bahrain", "2020-02-15", 0., 0., 0., 0., 0., 0., 0., 0., "", 
  "", "", "", "", "", "", 16.67, 1.701583*^6, 1935.907, 32.4, 2.372, 1.387, 
  43290.705, "", 151.689, 16.52, 5.8, 37.6, "", 2., 77.29}, 
 {"BHR", "Asia", "Bahrain", "2020-02-16", 0., 0., 0., 0., 0., 0., 0., 0., "", 
  "", "", "", "", "", "", 16.67, 1.701583*^6, 1935.907, 32.4, 2.372, 1.387, 
  43290.705, "", 151.689, 16.52, 5.8, 37.6, "", 2., 77.29}, 
 {"BHR", "Asia", "Bahrain", "2020-02-17", 0., 0., 0., 0., 0., 0., 0., 0., "", 
  "", "", "", "", "", "", 16.67, 1.701583*^6, 1935.907, 32.4, 2.372, 1.387, 
  43290.705, "", 151.689, 16.52, 5.8, 37.6, "", 2., 77.29}, 
 {"BHR", "Asia", "Bahrain", "2020-02-18", 0., 0., 0., 0., 0., 0., 0., 0., "", 
  "", "", "", "", "", "", 16.67, 1.701583*^6, 1935.907, 32.4, 2.372, 1.387, 
  43290.705, "", 151.689, 16.52, 5.8, 37.6, "", 2., 77.29}, 
 {"BHR", "Asia", "Bahrain", "2020-02-19", 0., 0., 0., 0., 0., 0., 0., 0., "", 
  "", "", "", "", "", "", 19.44, 1.701583*^6, 1935.907, 32.4, 2.372, 1.387, 
  43290.705, "", 151.689, 16.52, 5.8, 37.6, "", 2., 77.29}, 
 {"BHR", "Asia", "Bahrain", "2020-02-20", 0., 0., 0., 0., 0., 0., 0., 0., "", 
  "", "", "", "", "", "", 19.44, 1.701583*^6, 1935.907, 32.4, 2.372, 1.387, 
  43290.705, "", 151.689, 16.52, 5.8, 37.6, "", 2., 77.29}, 
 {"BHR", "Asia", "Bahrain", "2020-02-21", 0., 0., 0., 0., 0., 0., 0., 0., "", 
  "", "", "", "", "", "", 19.44, 1.701583*^6, 1935.907, 32.4, 2.372, 1.387, 
  43290.705, "", 151.689, 16.52, 5.8, 37.6, "", 2., 77.29}, 
 {"BHR", "Asia", "Bahrain", "2020-02-22", 0., 0., 0., 0., 0., 0., 0., 0., "", 
  "", "", "", "", "", "", 19.44, 1.701583*^6, 1935.907, 32.4, 2.372, 1.387, 
  43290.705, "", 151.689, 16.52, 5.8, 37.6, "", 2., 77.29}, 
 {"BHR", "Asia", "Bahrain", "2020-02-23", 0., 0., 0., 0., 0., 0., 0., 0., "", 
  "", "", "", "", "", "", 19.44, 1.701583*^6, 1935.907, 32.4, 2.372, 1.387, 
  43290.705, "", 151.689, 16.52, 5.8, 37.6, "", 2., 77.29}, 
 {"BHR", "Asia", "Bahrain", "2020-02-24", 1., 1., 0., 0., 0.588, 0.588, 0., 
  0., "", "", "", "", "", "", "", 25., 1.701583*^6, 1935.907, 32.4, 2.372, 
  1.387, 43290.705, "", 151.689, 16.52, 5.8, 37.6, "", 2., 77.29}, 
 {"BHR", "Asia", "Bahrain", "2020-02-25", 2., 1., 0., 0., 1.175, 0.588, 0., 
  0., "", "", "", "", "", "", "", 25., 1.701583*^6, 1935.907, 32.4, 2.372, 
  1.387, 43290.705, "", 151.689, 16.52, 5.8, 37.6, "", 2., 77.29}, 
 {"BHR", "Asia", "Bahrain", "2020-02-26", 23., 21., 0., 0., 13.517, 12.341, 
  0., 0., "", "", "", "", "", "", "", 30.56, 1.701583*^6, 1935.907, 32.4, 
  2.372, 1.387, 43290.705, "", 151.689, 16.52, 5.8, 37.6, "", 2., 77.29}, 
 {"BHR", "Asia", "Bahrain", "2020-02-27", 33., 10., 0., 0., 19.394, 5.877, 
  0., 0., "", "", "", "", "", "", "", 30.56, 1.701583*^6, 1935.907, 32.4, 
  2.372, 1.387, 43290.705, "", 151.689, 16.52, 5.8, 37.6, "", 2., 77.29}, 
 {"BHR", "Asia", "Bahrain", "2020-02-28", 33., 0., 0., 0., 19.394, 0., 0., 
  0., "", "", "", "", "", "", "", 30.56, 1.701583*^6, 1935.907, 32.4, 2.372, 
  1.387, 43290.705, "", 151.689, 16.52, 5.8, 37.6, "", 2., 77.29}, 
 {"BHR", "Asia", "Bahrain", "2020-02-29", 38., 5., 0., 0., 22.332, 2.938, 0., 
  0., "", "", "", "", "", "", "", 30.56, 1.701583*^6, 1935.907, 32.4, 2.372, 
  1.387, 43290.705, "", 151.689, 16.52, 5.8, 37.6, "", 2., 77.29}, 
 {"BHR", "Asia", "Bahrain", "2020-03-01", 41., 3., 0., 0., 24.095, 1.763, 0., 
  0., "", "", "", "", "", "", "", 30.56, 1.701583*^6, 1935.907, 32.4, 2.372, 
  1.387, 43290.705, "", 151.689, 16.52, 5.8, 37.6, "", 2., 77.29}, 
 {"BHR", "Asia", "Bahrain", "2020-03-02", 47., 6., 0., 0., 27.621, 3.526, 0., 
  0., "", "", "", "", "", "", "", 30.56, 1.701583*^6, 1935.907, 32.4, 2.372, 
  1.387, 43290.705, "", 151.689, 16.52, 5.8, 37.6, "", 2., 77.29}, 
 {"BHR", "Asia", "Bahrain", "2020-03-04", 49., 2., 0., 0., 28.797, 1.175, 0., 
  0., "", "", "", "", "", "", "", 30.56, 1.701583*^6, 1935.907, 32.4, 2.372, 
  1.387, 43290.705, "", 151.689, 16.52, 5.8, 37.6, "", 2., 77.29}, 
 {"BHR", "Asia", "Bahrain", "2020-03-05", 52., 3., 0., 0., 30.56, 1.763, 0., 
  0., 5334., "", 3.135, "", "", "", "units unclear", 30.56, 1.701583*^6, 
  1935.907, 32.4, 2.372, 1.387, 43290.705, "", 151.689, 16.52, 5.8, 37.6, "", 
  2., 77.29}, {"BHR", "Asia", "Bahrain", "2020-03-06", 52., 0., 0., 0., 
  30.56, 0., 0., 0., "", "", "", "", "", "", "units unclear", 30.56, 
  1.701583*^6, 1935.907, 32.4, 2.372, 1.387, 43290.705, "", 151.689, 16.52, 
  5.8, 37.6, "", 2., 77.29}, {"BHR", "Asia", "Bahrain", "2020-03-07", 56., 
  4., 0., 0., 32.911, 2.351, 0., 0., 6420., "", 3.773, "", "", "", 
  "units unclear", 30.56, 1.701583*^6, 1935.907, 32.4, 2.372, 1.387, 
  43290.705, "", 151.689, 16.52, 5.8, 37.6, "", 2., 77.29}, 
 {"BHR", "Asia", "Bahrain", "2020-03-08", 63., 7., 0., 0., 37.024, 4.114, 0., 
  0., "", "", "", "", "", "", "units unclear", 30.56, 1.701583*^6, 1935.907, 
  32.4, 2.372, 1.387, 43290.705, "", 151.689, 16.52, 5.8, 37.6, "", 2., 
  77.29}, {"BHR", "Asia", "Bahrain", "2020-03-09", 79., 16., 0., 0., 46.427, 
  9.403, 0., 0., 7830., "", 4.602, "", "", "", "units unclear", 30.56, 
  1.701583*^6, 1935.907, 32.4, 2.372, 1.387, 43290.705, "", 151.689, 16.52, 
  5.8, 37.6, "", 2., 77.29}, {"BHR", "Asia", "Bahrain", "2020-03-10", 109., 
  30., 0., 0., 64.058, 17.631, 0., 0., 8354., 524., 4.91, 0.308, "", "", 
  "units unclear", 30.56, 1.701583*^6, 1935.907, 32.4, 2.372, 1.387, 
  43290.705, "", 151.689, 16.52, 5.8, 37.6, "", 2., 77.29}, 
 {"BHR", "Asia", "Bahrain", "2020-03-11", 110., 1., 0., 0., 64.646, 0.588, 
  0., 0., 8810., 456., 5.178, 0.268, "", "", "units unclear", 30.56, 
  1.701583*^6, 1935.907, 32.4, 2.372, 1.387, 43290.705, "", 151.689, 16.52, 
  5.8, 37.6, "", 2., 77.29}, {"BHR", "Asia", "Bahrain", "2020-03-12", 162., 
  52., 0., 0., 95.205, 30.56, 0., 0., 9042., 232., 5.314, 0.136, 530., 0.311, 
  "units unclear", 30.56, 1.701583*^6, 1935.907, 32.4, 2.372, 1.387, 
  43290.705, "", 151.689, 16.52, 5.8, 37.6, "", 2., 77.29}, 
 {"BHR", "Asia", "Bahrain", "2020-03-13", 162., 0., 0., 0., 95.205, 0., 0., 
  0., "", "", "", "", 562., 0.33, "units unclear", 30.56, 1.701583*^6, 
  1935.907, 32.4, 2.372, 1.387, 43290.705, "", 151.689, 16.52, 5.8, 37.6, "", 
  2., 77.29}, {"BHR", "Asia", "Bahrain", "2020-03-14", 210., 48., 0., 0., 
  123.414, 28.209, 0., 0., "", "", "", "", 595., 0.35, "units unclear", 
  30.56, 1.701583*^6, 1935.907, 32.4, 2.372, 1.387, 43290.705, "", 151.689, 
  16.52, 5.8, 37.6, "", 2., 77.29}, {"BHR", "Asia", "Bahrain", "2020-03-15", 
  211., 1., 0., 0., 124.002, 0.588, 0., 0., "", "", "", "", 605., 0.356, 
  "units unclear", 30.56, 1.701583*^6, 1935.907, 32.4, 2.372, 1.387, 
  43290.705, "", 151.689, 16.52, 5.8, 37.6, "", 2., 77.29}, 
 {"BHR", "Asia", "Bahrain", "2020-03-16", 214., 3., 0., 0., 125.765, 1.763, 
  0., 0., 12131., "", 7.129, "", 614., 0.361, "units unclear", 30.56, 
  1.701583*^6, 1935.907, 32.4, 2.372, 1.387, 43290.705, "", 151.689, 16.52, 
  5.8, 37.6, "", 2., 77.29}, {"BHR", "Asia", "Bahrain", "2020-03-17", 221., 
  7., 1., 1., 129.879, 4.114, 0.588, 0.588, 13553., 1422., 7.965, 0.836, 
  743., 0.437, "units unclear", 30.56, 1.701583*^6, 1935.907, 32.4, 2.372, 
  1.387, 43290.705, "", 151.689, 16.52, 5.8, 37.6, "", 2., 77.29}, 
 {"BHR", "Asia", "Bahrain", "2020-03-18", 237., 16., 1., 0., 139.282, 9.403, 
  0.588, 0., "", "", "", "", 942., 0.554, "units unclear", 66.67, 
  1.701583*^6, 1935.907, 32.4, 2.372, 1.387, 43290.705, "", 151.689, 16.52, 
  5.8, 37.6, "", 2., 77.29}, {"BHR", "Asia", "Bahrain", "2020-03-19", 256., 
  19., 1., 0., 150.448, 11.166, 0.588, 0., "", "", "", "", 1173., 0.689, 
  "units unclear", 66.67, 1.701583*^6, 1935.907, 32.4, 2.372, 1.387, 
  43290.705, "", 151.689, 16.52, 5.8, 37.6, "", 2., 77.29}, 
 {"BHR", "Asia", "Bahrain", "2020-03-20", 269., 13., 1., 0., 158.088, 7.64, 
  0.588, 0., 19098., "", 11.224, "", 1326., 0.779, "units unclear", 66.67, 
  1.701583*^6, 1935.907, 32.4, 2.372, 1.387, 43290.705, "", 151.689, 16.52, 
  5.8, 37.6, "", 2., 77.29}, {"BHR", "Asia", "Bahrain", "2020-03-21", 285., 
  16., 1., 0., 167.491, 9.403, 0.588, 0., "", "", "", "", 1505., 0.884, 
  "units unclear", 66.67, 1.701583*^6, 1935.907, 32.4, 2.372, 1.387, 
  43290.705, "", 151.689, 16.52, 5.8, 37.6, "", 2., 77.29}, 
 {"BHR", "Asia", "Bahrain", "2020-03-22", 306., 21., 1., 0., 179.833, 12.341, 
  0.588, 0., "", "", "", "", 1684., 0.99, "units unclear", 69.44, 
  1.701583*^6, 1935.907, 32.4, 2.372, 1.387, 43290.705, "", 151.689, 16.52, 
  5.8, 37.6, "", 2., 77.29}, {"BHR", "Asia", "Bahrain", "2020-03-23", 334., 
  28., 2., 1., 196.288, 16.455, 1.175, 0.588, 25169., "", 14.792, "", 1863., 
  1.095, "units unclear", 69.44, 1.701583*^6, 1935.907, 32.4, 2.372, 1.387, 
  43290.705, "", 151.689, 16.52, 5.8, 37.6, "", 2., 77.29}, 
 {"BHR", "Asia", "Bahrain", "2020-03-24", 339., 5., 2., 0., 199.226, 2.938, 
  1.175, 0., "", "", "", "", 1867., 1.097, "units unclear", 69.44, 
  1.701583*^6, 1935.907, 32.4, 2.372, 1.387, 43290.705, "", 151.689, 16.52, 
  5.8, 37.6, "", 2., 77.29}, {"BHR", "Asia", "Bahrain", "2020-03-25", 390., 
  51., 3., 1., 229.198, 29.972, 1.763, 0.588, "", "", "", "", 1811., 1.064, 
  "units unclear", 69.44, 1.701583*^6, 1935.907, 32.4, 2.372, 1.387, 
  43290.705, "", 151.689, 16.52, 5.8, 37.6, "", 2., 77.29}, 
 {"BHR", "Asia", "Bahrain", "2020-03-26", 419., 29., 3., 0., 246.241, 17.043, 
  1.763, 0., 29533., "", 17.356, "", 1755., 1.031, "units unclear", 73.15, 
  1.701583*^6, 1935.907, 32.4, 2.372, 1.387, 43290.705, "", 151.689, 16.52, 
  5.8, 37.6, "", 2., 77.29}, {"BHR", "Asia", "Bahrain", "2020-03-27", 458., 
  39., 4., 1., 269.161, 22.92, 2.351, 0.588, "", "", "", "", 1603., 0.942, 
  "units unclear", 73.15, 1.701583*^6, 1935.907, 32.4, 2.372, 1.387, 
  43290.705, "", 151.689, 16.52, 5.8, 37.6, "", 2., 77.29}, 
 {"BHR", "Asia", "Bahrain", "2020-03-28", 466., 8., 4., 0., 273.863, 4.702, 
  2.351, 0., "", "", "", "", 1427., 0.839, "units unclear", 78.7, 
  1.701583*^6, 1935.907, 32.4, 2.372, 1.387, 43290.705, "", 151.689, 16.52, 
  5.8, 37.6, "", 2., 77.29}, {"BHR", "Asia", "Bahrain", "2020-03-29", 473., 
  7., 4., 0., 277.976, 4.114, 2.351, 0., 31895., "", 18.744, "", 1250., 
  0.735, "units unclear", 78.7, 1.701583*^6, 1935.907, 32.4, 2.372, 1.387, 
  43290.705, "", 151.689, 16.52, 5.8, 37.6, "", 2., 77.29}, 
 {"BHR", "Asia", "Bahrain", "2020-03-30", 500., 27., 4., 0., 293.844, 15.868, 
  2.351, 0., 32596., 701., 19.156, 0.412, 1061., 0.624, "units unclear", 
  78.7, 1.701583*^6, 1935.907, 32.4, 2.372, 1.387, 43290.705, "", 151.689, 
  16.52, 5.8, 37.6, "", 2., 77.29}, {"BHR", "Asia", "Bahrain", "2020-03-31", 
  515., 15., 4., 0., 302.659, 8.815, 2.351, 0., "", "", "", "", 1046., 0.615, 
  "units unclear", 78.7, 1.701583*^6, 1935.907, 32.4, 2.372, 1.387, 
  43290.705, "", 151.689, 16.52, 5.8, 37.6, "", 2., 77.29}, 
 {"BHR", "Asia", "Bahrain", "2020-04-01", 567., 52., 4., 0., 333.219, 30.56, 
  2.351, 0., "", "", "", "", 1031., 0.606, "units unclear", 78.7, 
  1.701583*^6, 1935.907, 32.4, 2.372, 1.387, 43290.705, "", 151.689, 16.52, 
  5.8, 37.6, "", 2., 77.29}, {"BHR", "Asia", "Bahrain", "2020-04-02", 569., 
  2., 4., 0., 334.395, 1.175, 2.351, 0., "", "", "", "", 1016., 0.597, 
  "units unclear", 78.7, 1.701583*^6, 1935.907, 32.4, 2.372, 1.387, 
  43290.705, "", 151.689, 16.52, 5.8, 37.6, "", 2., 77.29}, 
 {"BHR", "Asia", "Bahrain", "2020-04-03", 643., 74., 4., 0., 377.883, 43.489, 
  2.351, 0., 37996., "", 22.33, "", 1097., 0.645, "units unclear", 78.7, 
  1.701583*^6, 1935.907, 32.4, 2.372, 1.387, 43290.705, "", 151.689, 16.52, 
  5.8, 37.6, "", 2., 77.29}, {"BHR", "Asia", "Bahrain", "2020-04-04", 643., 
  0., 4., 0., 377.883, 0., 2.351, 0., 39256., 1260., 23.07, 0.74, 1164., 
  0.684, "units unclear", 78.7, 1.701583*^6, 1935.907, 32.4, 2.372, 1.387, 
  43290.705, "", 151.689, 16.52, 5.8, 37.6, "", 2., 77.29}, 
 {"BHR", "Asia", "Bahrain", "2020-04-05", 688., 45., 4., 0., 404.329, 26.446, 
  2.351, 0., 44386., 5130., 26.085, 3.015, 1784., 1.048, "units unclear", 
  78.7, 1.701583*^6, 1935.907, 32.4, 2.372, 1.387, 43290.705, "", 151.689, 
  16.52, 5.8, 37.6, "", 2., 77.29}, {"BHR", "Asia", "Bahrain", "2020-04-06", 
  700., 12., 4., 0., 411.382, 7.052, 2.351, 0., 47684., 3298., 28.023, 1.938, 
  2155., 1.266, "units unclear", 78.7, 1.701583*^6, 1935.907, 32.4, 2.372, 
  1.387, 43290.705, "", 151.689, 16.52, 5.8, 37.6, "", 2., 77.29}, 
 {"BHR", "Asia", "Bahrain", "2020-04-07", 756., 56., 4., 0., 444.292, 32.911, 
  2.351, 0., 50127., 2443., 29.459, 1.436, 2312., 1.359, "units unclear", 
  78.7, 1.701583*^6, 1935.907, 32.4, 2.372, 1.387, 43290.705, "", 151.689, 
  16.52, 5.8, 37.6, "", 2., 77.29}, {"BHR", "Asia", "Bahrain", "2020-04-08", 
  811., 55., 5., 1., 476.615, 32.323, 2.938, 0.588, 52804., 2677., 31.032, 
  1.573, 2501., 1.47, "units unclear", 78.7, 1.701583*^6, 1935.907, 32.4, 
  2.372, 1.387, 43290.705, "", 151.689, 16.52, 5.8, 37.6, "", 2., 77.29}, 
 {"BHR", "Asia", "Bahrain", "2020-04-09", 823., 12., 5., 0., 483.667, 7.052, 
  2.938, 0., 55096., 2292., 32.379, 1.347, 2636., 1.549, "units unclear", 
  75., 1.701583*^6, 1935.907, 32.4, 2.372, 1.387, 43290.705, "", 151.689, 
  16.52, 5.8, 37.6, "", 2., 77.29}, {"BHR", "Asia", "Bahrain", "2020-04-10", 
  887., 64., 5., 0., 521.279, 37.612, 2.938, 0., 57681., 2585., 33.898, 
  1.519, 2812., 1.653, "units unclear", 75., 1.701583*^6, 1935.907, 32.4, 
  2.372, 1.387, 43290.705, "", 151.689, 16.52, 5.8, 37.6, "", 2., 77.29}, 
 {"BHR", "Asia", "Bahrain", "2020-04-11", 998., 111., 6., 1., 586.513, 
  65.233, 3.526, 0.588, 60706., 3025., 35.676, 1.778, 3064., 1.801, 
  "units unclear", 75., 1.701583*^6, 1935.907, 32.4, 2.372, 1.387, 43290.705, 
  "", 151.689, 16.52, 5.8, 37.6, "", 2., 77.29}, 
 {"BHR", "Asia", "Bahrain", "2020-04-12", 1040., 42., 6., 0., 611.196, 
  24.683, 3.526, 0., 63973., 3267., 37.596, 1.92, 2798., 1.644, 
  "units unclear", 75., 1.701583*^6, 1935.907, 32.4, 2.372, 1.387, 43290.705, 
  "", 151.689, 16.52, 5.8, 37.6, "", 2., 77.29}, 
 {"BHR", "Asia", "Bahrain", "2020-04-13", 1136., 96., 6., 0., 667.614, 
  56.418, 3.526, 0., 67327., 3354., 39.567, 1.971, 2806., 1.649, 
  "units unclear", 75., 1.701583*^6, 1935.907, 32.4, 2.372, 1.387, 43290.705, 
  "", 151.689, 16.52, 5.8, 37.6, "", 2., 77.29}, 
 {"BHR", "Asia", "Bahrain", "2020-04-14", 1361., 225., 7., 1., 799.843, 
  132.23, 4.114, 0.588, 70813., 3486., 41.616, 2.049, 2955., 1.737, 
  "units unclear", 75., 1.701583*^6, 1935.907, 32.4, 2.372, 1.387, 43290.705, 
  "", 151.689, 16.52, 5.8, 37.6, "", 2., 77.29}, 
 {"BHR", "Asia", "Bahrain", "2020-04-15", 1528., 167., 7., 0., 897.987, 
  98.144, 4.114, 0., 73272., 2459., 43.061, 1.445, 2924., 1.718, 
  "units unclear", 75., 1.701583*^6, 1935.907, 32.4, 2.372, 1.387, 43290.705, 
  "", 151.689, 16.52, 5.8, 37.6, "", 2., 77.29}, 
 {"BHR", "Asia", "Bahrain", "2020-04-16", 1673., 145., 7., 0., 983.202, 
  85.215, 4.114, 0., 76944., 3672., 45.219, 2.158, 3121., 1.834, 
  "units unclear", 75., 1.701583*^6, 1935.907, 32.4, 2.372, 1.387, 43290.705, 
  "", 151.689, 16.52, 5.8, 37.6, "", 2., 77.29}, 
 {"BHR", "Asia", "Bahrain", "2020-04-17", 1700., 27., 7., 0., 999.07, 15.868, 
  4.114, 0., 79612., 2668., 46.787, 1.568, 3133., 1.841, "units unclear", 
  75., 1.701583*^6, 1935.907, 32.4, 2.372, 1.387, 43290.705, "", 151.689, 
  16.52, 5.8, 37.6, "", 2., 77.29}, {"BHR", "Asia", "Bahrain", "2020-04-18", 
  1744., 44., 7., 0., 1024.928, 25.858, 4.114, 0., 82568., 2956., 48.524, 
  1.737, 3123., 1.835, "units unclear", 75., 1.701583*^6, 1935.907, 32.4, 
  2.372, 1.387, 43290.705, "", 151.689, 16.52, 5.8, 37.6, "", 2., 77.29}, 
 {"BHR", "Asia", "Bahrain", "2020-04-19", 1773., 29., 7., 0., 1041.971, 
  17.043, 4.114, 0., 86732., 4164., 50.971, 2.447, 3251., 1.911, 
  "units unclear", 75., 1.701583*^6, 1935.907, 32.4, 2.372, 1.387, 43290.705, 
  "", 151.689, 16.52, 5.8, 37.6, "", 2., 77.29}, 
 {"BHR", "Asia", "Bahrain", "2020-04-20", 1873., 100., 7., 0., 1100.74, 
  58.769, 4.114, 0., 90307., 3575., 53.072, 2.101, 3283., 1.929, 
  "units unclear", 75., 1.701583*^6, 1935.907, 32.4, 2.372, 1.387, 43290.705, 
  "", 151.689, 16.52, 5.8, 37.6, "", 2., 77.29}, 
 {"BHR", "Asia", "Bahrain", "2020-04-21", 1907., 34., 7., 0., 1120.721, 
  19.981, 4.114, 0., 94380., 4073., 55.466, 2.394, 3367., 1.979, 
  "units unclear", 75., 1.701583*^6, 1935.907, 32.4, 2.372, 1.387, 43290.705, 
  "", 151.689, 16.52, 5.8, 37.6, "", 2., 77.29}, 
 {"BHR", "Asia", "Bahrain", "2020-04-22", 1973., 66., 7., 0., 1159.509, 
  38.787, 4.114, 0., 97796., 3416., 57.474, 2.008, 3503., 2.059, 
  "units unclear", 75., 1.701583*^6, 1935.907, 32.4, 2.372, 1.387, 43290.705, 
  "", 151.689, 16.52, 5.8, 37.6, "", 2., 77.29}, 
 {"BHR", "Asia", "Bahrain", "2020-04-23", 2007., 34., 7., 0., 1179.49, 
  19.981, 4.114, 0., 100031., 2235., 58.787, 1.313, 3298., 1.938, 
  "units unclear", 75., 1.701583*^6, 1935.907, 32.4, 2.372, 1.387, 43290.705, 
  "", 151.689, 16.52, 5.8, 37.6, "", 2., 77.29}, 
 {"BHR", "Asia", "Bahrain", "2020-04-24", 2217., 210., 8., 1., 1302.904, 
  123.414, 4.702, 0.588, 105365., 5334., 61.922, 3.135, 3679., 2.162, 
  "units unclear", 75., 1.701583*^6, 1935.907, 32.4, 2.372, 1.387, 43290.705, 
  "", 151.689, 16.52, 5.8, 37.6, "", 2., 77.29}, 
 {"BHR", "Asia", "Bahrain", "2020-04-25", 2518., 301., 8., 0., 1479.799, 
  176.894, 4.702, 0., 110407., 5042., 64.885, 2.963, 3977., 2.337, 
  "units unclear", 75., 1.701583*^6, 1935.907, 32.4, 2.372, 1.387, 43290.705, 
  "", 151.689, 16.52, 5.8, 37.6, "", 2., 77.29}, 
 {"BHR", "Asia", "Bahrain", "2020-04-26", 2589., 71., 8., 0., 1521.524, 
  41.726, 4.702, 0., 114110., 3703., 67.061, 2.176, 3911., 2.298, 
  "units unclear", 75., 1.701583*^6, 1935.907, 32.4, 2.372, 1.387, 43290.705, 
  "", 151.689, 16.52, 5.8, 37.6, "", 2., 77.29}, 
 {"BHR", "Asia", "Bahrain", "2020-04-27", 2647., 58., 8., 0., 1555.61, 
  34.086, 4.702, 0., 117797., 3687., 69.228, 2.167, 3927., 2.308, 
  "units unclear", 75., 1.701583*^6, 1935.907, 32.4, 2.372, 1.387, 43290.705, 
  "", 151.689, 16.52, 5.8, 37.6, "", 2., 77.29}, 
 {"BHR", "Asia", "Bahrain", "2020-04-28", 2723., 76., 8., 0., 1600.275, 
  44.664, 4.702, 0., 121706., 3909., 71.525, 2.297, 3904., 2.294, 
  "units unclear", 75., 1.701583*^6, 1935.907, 32.4, 2.372, 1.387, 43290.705, 
  "", 151.689, 16.52, 5.8, 37.6, "", 2., 77.29}, 
 {"BHR", "Asia", "Bahrain", "2020-04-29", 2811., 88., 8., 0., 1651.991, 
  51.717, 4.702, 0., 126905., 5199., 74.581, 3.055, 4158., 2.444, 
  "units unclear", 75., 1.701583*^6, 1935.907, 32.4, 2.372, 1.387, 43290.705, 
  "", 151.689, 16.52, 5.8, 37.6, "", 2., 77.29}, 
 {"BHR", "Asia", "Bahrain", "2020-04-30", 2921., 110., 8., 0., 1716.637, 
  64.646, 4.702, 0., 129694., 2789., 76.22, 1.639, 4238., 2.491, 
  "units unclear", 75., 1.701583*^6, 1935.907, 32.4, 2.372, 1.387, 43290.705, 
  "", 151.689, 16.52, 5.8, 37.6, "", 2., 77.29}, 
 {"BHR", "Asia", "Bahrain", "2020-05-01", 3040., 119., 8., 0., 1786.572, 
  69.935, 4.702, 0., 134082., 4388., 78.798, 2.579, 4102., 2.411, 
  "units unclear", 75., 1.701583*^6, 1935.907, 32.4, 2.372, 1.387, 43290.705, 
  "", 151.689, 16.52, 5.8, 37.6, "", 2., 77.29}, 
 {"BHR", "Asia", "Bahrain", "2020-05-02", 3170., 130., 8., 0., 1862.971, 
  76.399, 4.702, 0., 138278., 4196., 81.264, 2.466, 3982., 2.34, 
  "units unclear", 75., 1.701583*^6, 1935.907, 32.4, 2.372, 1.387, 43290.705, 
  "", 151.689, 16.52, 5.8, 37.6, "", 2., 77.29}, 
 {"BHR", "Asia", "Bahrain", "2020-05-03", 3284., 114., 8., 0., 1929.968, 
  66.996, 4.702, 0., 144155., 5877., 84.718, 3.454, 4292., 2.522, 
  "units unclear", 75., 1.701583*^6, 1935.907, 32.4, 2.372, 1.387, 43290.705, 
  "", 151.689, 16.52, 5.8, 37.6, "", 2., 77.29}, 
 {"BHR", "Asia", "Bahrain", "2020-05-04", 3383., 99., 8., 0., 1988.149, 
  58.181, 4.702, 0., 149586., 5431., 87.91, 3.192, 4541., 2.669, 
  "units unclear", 75., 1.701583*^6, 1935.907, 32.4, 2.372, 1.387, 43290.705, 
  "", 151.689, 16.52, 5.8, 37.6, "", 2., 77.29}, 
 {"BHR", "Asia", "Bahrain", "2020-05-05", 3533., 150., 8., 0., 2076.302, 
  88.153, 4.702, 0., 155501., 5915., 91.386, 3.476, 4828., 2.837, 
  "units unclear", 75., 1.701583*^6, 1935.907, 32.4, 2.372, 1.387, 43290.705, 
  "", 151.689, 16.52, 5.8, 37.6, "", 2., 77.29}, 
 {"BHR", "Asia", "Bahrain", "2020-05-06", 3720., 187., 8., 0., 2186.2, 
  109.898, 4.702, 0., 160341., 4840., 94.23, 2.844, 4777., 2.807, 
  "units unclear", 75., 1.701583*^6, 1935.907, 32.4, 2.372, 1.387, 43290.705, 
  "", 151.689, 16.52, 5.8, 37.6, "", 2., 77.29}, 
 {"BHR", "Asia", "Bahrain", "2020-05-07", 3934., 214., 8., 0., 2311.965, 
  125.765, 4.702, 0., 166378., 6037., 97.778, 3.548, 5241., 3.08, 
  "units unclear", 75., 1.701583*^6, 1935.907, 32.4, 2.372, 1.387, 43290.705, 
  "", 151.689, 16.52, 5.8, 37.6, "", 2., 77.29}, 
 {"BHR", "Asia", "Bahrain", "2020-05-08", 4199., 265., 8., 0., 2467.702, 
  155.737, 4.702, 0., 172158., 5780., 101.175, 3.397, 5439., 3.196, 
  "units unclear", 75., 1.701583*^6, 1935.907, 32.4, 2.372, 1.387, 43290.705, 
  "", 151.689, 16.52, 5.8, 37.6, "", 2., 77.29}, 
 {"BHR", "Asia", "Bahrain", "2020-05-09", 4444., 245., 8., 0., 2611.686, 
  143.984, 4.702, 0., 178353., 6195., 104.816, 3.641, 5725., 3.365, 
  "units unclear", 75., 1.701583*^6, 1935.907, 32.4, 2.372, 1.387, 43290.705, 
  "", 151.689, 16.52, 5.8, 37.6, "", 2., 77.29}, 
 {"BHR", "Asia", "Bahrain", "2020-05-10", 4774., 330., 8., 0., 2805.623, 
  193.937, 4.702, 0., 184029., 5676., 108.152, 3.336, 5696., 3.347, 
  "units unclear", 75., 1.701583*^6, 1935.907, 32.4, 2.372, 1.387, 43290.705, 
  "", 151.689, 16.52, 5.8, 37.6, "", 2., 77.29}, 
 {"BHR", "Asia", "Bahrain", "2020-05-11", 4941., 167., 8., 0., 2903.767, 
  98.144, 4.702, 0., 190780., 6751., 112.119, 3.967, 5885., 3.459, 
  "units unclear", 75., 1.701583*^6, 1935.907, 32.4, 2.372, 1.387, 43290.705, 
  "", 151.689, 16.52, 5.8, 37.6, "", 2., 77.29}, 
 {"BHR", "Asia", "Bahrain", "2020-05-12", 5236., 295., 8., 0., 3077.135, 
  173.368, 4.702, 0., 197898., 7118., 116.302, 4.183, 6057., 3.56, 
  "units unclear", 75., 1.701583*^6, 1935.907, 32.4, 2.372, 1.387, 43290.705, 
  "", 151.689, 16.52, 5.8, 37.6, "", 2., 77.29}, 
 {"BHR", "Asia", "Bahrain", "2020-05-13", 5531., 295., 9., 1., 3250.503, 
  173.368, 5.289, 0.588, 205570., 7672., 120.811, 4.509, 6461., 3.797, 
  "units unclear", 75., 1.701583*^6, 1935.907, 32.4, 2.372, 1.387, 43290.705, 
  "", 151.689, 16.52, 5.8, 37.6, "", 2., 77.29}, 
 {"BHR", "Asia", "Bahrain", "2020-05-14", 5816., 285., 10., 1., 3417.994, 
  167.491, 5.877, 0.588, 211127., 5557., 124.077, 3.266, 6393., 3.757, 
  "units unclear", 75., 1.701583*^6, 1935.907, 32.4, 2.372, 1.387, 43290.705, 
  "", 151.689, 16.52, 5.8, 37.6, "", 2., 77.29}, 
 {"BHR", "Asia", "Bahrain", "2020-05-15", 6198., 382., 10., 0., 3642.491, 
  224.497, 5.877, 0., 222542., 11415., 130.785, 6.708, 7198., 4.23, 
  "units unclear", 75., 1.701583*^6, 1935.907, 32.4, 2.372, 1.387, 43290.705, 
  "", 151.689, 16.52, 5.8, 37.6, "", 2., 77.29}, 
 {"BHR", "Asia", "Bahrain", "2020-05-16", 6583., 385., 12., 2., 3868.75, 
  226.26, 7.052, 1.175, 230188., 7646., 135.279, 4.493, 7405., 4.352, 
  "units unclear", 75., 1.701583*^6, 1935.907, 32.4, 2.372, 1.387, 43290.705, 
  "", 151.689, 16.52, 5.8, 37.6, "", 2., 77.29}, 
 {"BHR", "Asia", "Bahrain", "2020-05-17", 6747., 164., 12., 0., 3965.131, 
  96.381, 7.052, 0., 236828., 6640., 139.181, 3.902, 7543., 4.433, 
  "units unclear", 75., 1.701583*^6, 1935.907, 32.4, 2.372, 1.387, 43290.705, 
  "", 151.689, 16.52, 5.8, 37.6, "", 2., 77.29}, 
 {"BHR", "Asia", "Bahrain", "2020-05-18", 6956., 209., 12., 0., 4087.958, 
  122.827, 7.052, 0., 243031., 6203., 142.826, 3.645, 7464., 4.387, 
  "units unclear", 75., 1.701583*^6, 1935.907, 32.4, 2.372, 1.387, 43290.705, 
  "", 151.689, 16.52, 5.8, 37.6, "", 2., 77.29}, 
 {"BHR", "Asia", "Bahrain", "2020-05-19", 7184., 228., 12., 0., 4221.951, 
  133.993, 7.052, 0., 248205., 5174., 145.867, 3.041, 7187., 4.224, 
  "units unclear", 75., 1.701583*^6, 1935.907, 32.4, 2.372, 1.387, 43290.705, 
  "", 151.689, 16.52, 5.8, 37.6, "", 2., 77.29}, 
 {"BHR", "Asia", "Bahrain", "2020-05-20", 7532., 348., 12., 0., 4426.466, 
  204.515, 7.052, 0., 255633., 7428., 150.232, 4.365, 7152., 4.203, 
  "units unclear", 75., 1.701583*^6, 1935.907, 32.4, 2.372, 1.387, 43290.705, 
  "", 151.689, 16.52, 5.8, 37.6, "", 2., 77.29}, 
 {"BHR", "Asia", "Bahrain", "2020-05-21", 7888., 356., 12., 0., 4635.683, 
  209.217, 7.052, 0., "", "", "", "", 7326., 4.305, "units unclear", 75., 
  1.701583*^6, 1935.907, 32.4, 2.372, 1.387, 43290.705, "", 151.689, 16.52, 
  5.8, 37.6, "", 2., 77.29}, {"BHR", "Asia", "Bahrain", "2020-05-22", 8174., 
  286., 12., 0., 4803.762, 168.079, 7.052, 0., 269179., "", 158.193, "", 
  6662., 3.915, "units unclear", 75., 1.701583*^6, 1935.907, 32.4, 2.372, 
  1.387, 43290.705, "", 151.689, 16.52, 5.8, 37.6, "", 2., 77.29}, 
 {"BHR", "Asia", "Bahrain", "2020-05-23", 8414., 240., 12., 0., 4944.807, 
  141.045, 7.052, 0., 276552., 7373., 162.526, 4.333, 6623., 3.892, 
  "units unclear", 75., 1.701583*^6, 1935.907, 32.4, 2.372, 1.387, 43290.705, 
  "", 151.689, 16.52, 5.8, 37.6, "", 2., 77.29}, 
 {"BHR", "Asia", "Bahrain", "2020-05-24", 8802., 388., 13., 1., 5172.83, 
  228.023, 7.64, 0.588, 281204., 4652., 165.26, 2.734, 6339., 3.725, 
  "units unclear", 75., 1.701583*^6, 1935.907, 32.4, 2.372, 1.387, 43290.705, 
  "", 151.689, 16.52, 5.8, 37.6, "", 2., 77.29}, 
 {"BHR", "Asia", "Bahrain", "2020-05-25", 9138., 336., 14., 1., 5370.293, 
  197.463, 8.228, 0.588, 283884., 2680., 166.835, 1.575, 5836., 3.43, 
  "units unclear", 75., 1.701583*^6, 1935.907, 32.4, 2.372, 1.387, 43290.705, 
  "", 151.689, 16.52, 5.8, 37.6, "", 2., 77.29}, 
 {"BHR", "Asia", "Bahrain", "2020-05-26", 9171., 33., 14., 0., 5389.687, 
  19.394, 8.228, 0., 286223., 2339., 168.21, 1.375, 5431., 3.192, 
  "units unclear", 75., 1.701583*^6, 1935.907, 32.4, 2.372, 1.387, 43290.705, 
  "", 151.689, 16.52, 5.8, 37.6, "", 2., 77.29}, 
 {"BHR", "Asia", "Bahrain", "2020-05-27", 9366., 195., 14., 0., 5504.286, 
  114.599, 8.228, 0., 291127., 4904., 171.092, 2.882, 5071., 2.98, 
  "units unclear", 75., 1.701583*^6, 1935.907, 32.4, 2.372, 1.387, 43290.705, 
  "", 151.689, 16.52, 5.8, 37.6, "", 2., 77.29}, 
 {"BHR", "Asia", "Bahrain", "2020-05-28", 9633., 267., 15., 1., 5661.199, 
  156.913, 8.815, 0.588, 297873., 6746., 175.056, 3.965, 5067., 2.978, 
  "units unclear", 75., 1.701583*^6, 1935.907, 32.4, 2.372, 1.387, 43290.705, 
  "", 151.689, 16.52, 5.8, 37.6, "", 2., 77.29}, 
 {"BHR", "Asia", "Bahrain", "2020-05-29", 10052., 419., 15., 0., 5907.44, 
  246.241, 8.815, 0., 304179., 6306., 178.762, 3.706, 5000., 2.938, 
  "units unclear", 75., 1.701583*^6, 1935.907, 32.4, 2.372, 1.387, 43290.705, 
  "", 151.689, 16.52, 5.8, 37.6, "", 2., 77.29}, 
 {"BHR", "Asia", "Bahrain", "2020-05-30", 10449., 397., 15., 0., 6140.752, 
  233.312, 8.815, 0., 309573., 5394., 181.932, 3.17, 4717., 2.772, 
  "units unclear", 75., 1.701583*^6, 1935.907, 32.4, 2.372, 1.387, 43290.705, 
  "", 151.689, 16.52, 5.8, 37.6, "", 2., 77.29}, 
 {"BHR", "Asia", "Bahrain", "2020-05-31", 10793., 344., 17., 2., 6342.917, 
  202.165, 9.991, 1.175, 316807., 7234., 186.184, 4.251, 5086., 2.989, 
  "units unclear", 75., 1.701583*^6, 1935.907, 32.4, 2.372, 1.387, 43290.705, 
  "", 151.689, 16.52, 5.8, 37.6, "", 2., 77.29}, 
 {"BHR", "Asia", "Bahrain", "2020-06-01", 11398., 605., 19., 2., 6698.468, 
  355.551, 11.166, 1.175, 323162., 6355., 189.918, 3.735, 5611., 3.298, 
  "units unclear", 75., 1.701583*^6, 1935.907, 32.4, 2.372, 1.387, 43290.705, 
  "", 151.689, 16.52, 5.8, 37.6, "", 2., 77.29}, 
 {"BHR", "Asia", "Bahrain", "2020-06-02", 11804., 406., 19., 0., 6937.07, 
  238.601, 11.166, 0., 330733., 7571., 194.368, 4.449, 6359., 3.737, 
  "units unclear", 75., 1.701583*^6, 1935.907, 32.4, 2.372, 1.387, 43290.705, 
  "", 151.689, 16.52, 5.8, 37.6, "", 2., 77.29}, 
 {"BHR", "Asia", "Bahrain", "2020-06-03", 12311., 507., 19., 0., 7235.028, 
  297.958, 11.166, 0., 337773., 7040., 198.505, 4.137, 6664., 3.916, 
  "units unclear", 75., 1.701583*^6, 1935.907, 32.4, 2.372, 1.387, 43290.705, 
  "", 151.689, 16.52, 5.8, 37.6, "", 2., 77.29}, 
 {"BHR", "Asia", "Bahrain", "2020-06-04", 12815., 504., 20., 1., 7531.222, 
  296.195, 11.754, 0.588, 345337., 7564., 202.95, 4.445, 6781., 3.985, 
  "units unclear", 75., 1.701583*^6, 1935.907, 32.4, 2.372, 1.387, 43290.705, 
  "", 151.689, 16.52, 5.8, 37.6, "", 2., 77.29}, 
 {"BHR", "Asia", "Bahrain", "2020-06-05", 13296., 481., 21., 1., 7813.9, 
  282.678, 12.341, 0.588, 354122., 8785., 208.113, 5.163, 7135., 4.193, 
  "units unclear", 75., 1.701583*^6, 1935.907, 32.4, 2.372, 1.387, 43290.705, 
  "", 151.689, 16.52, 5.8, 37.6, "", 2., 77.29}, 
 {"BHR", "Asia", "Bahrain", "2020-06-06", 13835., 539., 23., 2., 8130.664, 
  316.764, 13.517, 1.175, 361376., 7254., 212.376, 4.263, 7400., 4.349, 
  "units unclear", 75., 1.701583*^6, 1935.907, 32.4, 2.372, 1.387, 43290.705, 
  "", 151.689, 16.52, 5.8, 37.6, "", 2., 77.29}, 
 {"BHR", "Asia", "Bahrain", "2020-06-07", 14383., 548., 24., 1., 8452.717, 
  322.053, 14.105, 0.588, 367056., 5680., 215.714, 3.338, 7178., 4.218, 
  "units unclear", 75., 1.701583*^6, 1935.907, 32.4, 2.372, 1.387, 43290.705, 
  "", 151.689, 16.52, 5.8, 37.6, "", 2., 77.29}, 
 {"BHR", "Asia", "Bahrain", "2020-06-08", 14763., 380., 26., 2., 8676.039, 
  223.321, 15.28, 1.175, 374362., 7306., 220.008, 4.294, 7314., 4.298, 
  "units unclear", 75., 1.701583*^6, 1935.907, 32.4, 2.372, 1.387, 43290.705, 
  "", 151.689, 16.52, 5.8, 37.6, "", 2., 77.29}, 
 {"BHR", "Asia", "Bahrain", "2020-06-09", 15417., 654., 26., 0., 9060.387, 
  384.348, 15.28, 0., 378235., 3873., 222.284, 2.276, 6786., 3.988, 
  "units unclear", 75., 1.701583*^6, 1935.907, 32.4, 2.372, 1.387, 43290.705, 
  "", 151.689, 16.52, 5.8, 37.6, "", 2., 77.29}, 
 {"BHR", "Asia", "Bahrain", "2020-06-10", 16200., 783., 29., 3., 9520.546, 
  460.16, 17.043, 1.763, 386134., 7899., 226.926, 4.642, 6909., 4.06, 
  "units unclear", 75., 1.701583*^6, 1935.907, 32.4, 2.372, 1.387, 43290.705, 
  "", 151.689, 16.52, 5.8, 37.6, "", 2., 77.29}, 
 {"BHR", "Asia", "Bahrain", "2020-06-11", 16200., 0., 31., 2., 9520.546, 0., 
  18.218, 1.175, 393910., 7776., 231.496, 4.57, 6939., 4.078, 
  "units unclear", 75., 1.701583*^6, 1935.907, 32.4, 2.372, 1.387, 43290.705, 
  "", 151.689, 16.52, 5.8, 37.6, "", 2., 77.29}, 
 {"BHR", "Asia", "Bahrain", "2020-06-12", 17269., 1069., 36., 5., 10148.785, 
  628.239, 21.157, 2.938, 403036., 9126., 236.859, 5.363, 6988., 4.107, 
  "units unclear", 75., 1.701583*^6, 1935.907, 32.4, 2.372, 1.387, 43290.705, 
  "", 151.689, 16.52, 5.8, 37.6, "", 2., 77.29}, 
 {"BHR", "Asia", "Bahrain", "2020-06-13", 17713., 444., 36., 0., 10409.718, 
  260.933, 21.157, 0., 410842., 7806., 241.447, 4.587, 7067., 4.153, 
  "units unclear", 75., 1.701583*^6, 1935.907, 32.4, 2.372, 1.387, 43290.705, 
  "", 151.689, 16.52, 5.8, 37.6, "", 2., 77.29}, 
 {"BHR", "Asia", "Bahrain", "2020-06-14", 18227., 514., 39., 3., 10711.79, 
  302.072, 22.92, 1.763, 418413., 7571., 245.896, 4.449, 7337., 4.312, 
  "units unclear", 75., 1.701583*^6, 1935.907, 32.4, 2.372, 1.387, 43290.705, 
  "", 151.689, 16.52, 5.8, 37.6, "", 2., 77.29}, 
 {"BHR", "Asia", "Bahrain", "2020-06-15", 18227., 0., 43., 4., 10711.79, 0., 
  25.271, 2.351, 425192., 6779., 249.88, 3.984, 7261., 4.267, 
  "units unclear", 75., 1.701583*^6, 1935.907, 32.4, 2.372, 1.387, 43290.705, 
  "", 151.689, 16.52, 5.8, 37.6, "", 2., 77.29}, 
 {"BHR", "Asia", "Bahrain", "2020-06-16", 19013., 786., 46., 3., 11173.713, 
  461.923, 27.034, 1.763, 438080., 12888., 257.454, 7.574, 8549., 5.024, 
  "units unclear", 75., 1.701583*^6, 1935.907, 32.4, 2.372, 1.387, 43290.705, 
  "", 151.689, 16.52, 5.8, 37.6, "", 2., 77.29}, 
 {"BHR", "Asia", "Bahrain", "2020-06-17", 19553., 540., 47., 1., 11491.064, 
  317.352, 27.621, 0.588, "", "", "", "", 8584., 5.045, "units unclear", 75., 
  1.701583*^6, 1935.907, 32.4, 2.372, 1.387, 43290.705, "", 151.689, 16.52, 
  5.8, 37.6, "", 2., 77.29}, {"BHR", "Asia", "Bahrain", "2020-06-18", 19961., 
  408., 49., 2., 11730.841, 239.777, 28.797, 1.175, 454368., "", 267.027, "", 
  8637., 5.076, "units unclear", 75., 1.701583*^6, 1935.907, 32.4, 2.372, 
  1.387, 43290.705, "", 151.689, 16.52, 5.8, 37.6, "", 2., 77.29}, 
 {"BHR", "Asia", "Bahrain", "2020-06-19", 20430., 469., 55., 6., 12006.467, 
  275.626, 32.323, 3.526, "", "", "", "", 8479., 4.983, "units unclear", 75., 
  1.701583*^6, 1935.907, 32.4, 2.372, 1.387, 43290.705, "", 151.689, 16.52, 
  5.8, 37.6, "", 2., 77.29}, {"BHR", "Asia", "Bahrain", "2020-06-20", 20916., 
  486., 57., 2., 12292.083, 285.616, 33.498, 1.175, 470409., "", 276.454, "", 
  8510., 5.001, "units unclear", 75., 1.701583*^6, 1935.907, 32.4, 2.372, 
  1.387, 43290.705, "", 151.689, 16.52, 5.8, 37.6, "", 2., 77.29}, 
 {"BHR", "Asia", "Bahrain", "2020-06-21", 21331., 415., 60., 3., 12535.974, 
  243.891, 35.261, 1.763, "", "", "", "", 8521., 5.008, "units unclear", 75., 
  1.701583*^6, 1935.907, 32.4, 2.372, 1.387, 43290.705, "", 151.689, 16.52, 
  5.8, 37.6, "", 2., 77.29}, {"BHR", "Asia", "Bahrain", "2020-06-22", 21764., 
  433., 63., 3., 12790.443, 254.469, 37.024, 1.763, 485715., "", 285.449, "", 
  8646., 5.081, "units unclear", 75., 1.701583*^6, 1935.907, 32.4, 2.372, 
  1.387, 43290.705, "", 151.689, 16.52, 5.8, 37.6, "", 2., 77.29}, 
 {"BHR", "Asia", "Bahrain", "2020-06-23", 22407., 643., 65., 2., 13168.326, 
  377.883, 38.2, 1.175, "", "", "", "", 7399., 4.348, "units unclear", 75., 
  1.701583*^6, 1935.907, 32.4, 2.372, 1.387, 43290.705, "", 151.689, 16.52, 
  5.8, 37.6, "", 2., 77.29}, {"BHR", "Asia", "Bahrain", "2020-06-24", 23062., 
  655., 67., 2., 13553.262, 384.936, 39.375, 1.175, 494028., "", 290.334, "", 
  6829., 4.013, "units unclear", 75., 1.701583*^6, 1935.907, 32.4, 2.372, 
  1.387, 43290.705, "", 151.689, 16.52, 5.8, 37.6, "", 2., 77.29}, 
 {"BHR", "Asia", "Bahrain", "2020-06-25", 23570., 508., 69., 2., 13851.807, 
  298.546, 40.55, 1.175, 502763., 8735., 295.468, 5.133, 6914., 4.063, 
  "units unclear", 75., 1.701583*^6, 1935.907, 32.4, 2.372, 1.387, 43290.705, 
  "", 151.689, 16.52, 5.8, 37.6, "", 2., 77.29}, 
 {"BHR", "Asia", "Bahrain", "2020-06-26", 24081., 511., 71., 2., 14152.116, 
  300.309, 41.726, 1.175, 511458., 8695., 300.578, 5.11, 7010., 4.12, 
  "units unclear", 75., 1.701583*^6, 1935.907, 32.4, 2.372, 1.387, 43290.705, 
  "", 151.689, 16.52, 5.8, 37.6, "", 2., 77.29}, 
 {"BHR", "Asia", "Bahrain", "2020-06-27", 24805., 724., 78., 7., 14577.602, 
  425.486, 45.84, 4.114, 521101., 9643., 306.245, 5.667, 7242., 4.256, 
  "units unclear", 75., 1.701583*^6, 1935.907, 32.4, 2.372, 1.387, 43290.705, 
  "", 151.689, 16.52, 5.8, 37.6, "", 2., 77.29}, 
 {"BHR", "Asia", "Bahrain", "2020-06-28", 25267., 462., 78., 0., 14849.114, 
  271.512, 45.84, 0., 529242., 8141., 311.029, 4.784, 7311., 4.297, 
  "units unclear", 75., 1.701583*^6, 1935.907, 32.4, 2.372, 1.387, 43290.705, 
  "", 151.689, 16.52, 5.8, 37.6, "", 2., 77.29}, 
 {"BHR", "Asia", "Bahrain", "2020-06-29", 25705., 438., 83., 5., 15106.521, 
  257.407, 48.778, 2.938, 536516., 7274., 315.304, 4.275, 7257., 4.265, 
  "units unclear", 75., 1.701583*^6, 1935.907, 32.4, 2.372, 1.387, 43290.705, 
  "", 151.689, 16.52, 5.8, 37.6, "", 2., 77.29}, 
 {"BHR", "Asia", "Bahrain", "2020-06-30", 26239., 534., 84., 1., 15420.347, 
  313.825, 49.366, 0.588, 545125., 8609., 320.363, 5.059, 7893., 4.639, 
  "units unclear", 75., 1.701583*^6, 1935.907, 32.4, 2.372, 1.387, 43290.705, 
  "", 151.689, 16.52, 5.8, 37.6, "", 2., 77.29}, 
 {"BHR", "Asia", "Bahrain", "2020-07-01", 26758., 519., 87., 3., 15725.357, 
  305.01, 51.129, 1.763, 554239., 9114., 325.72, 5.356, 8602., 5.055, 
  "units unclear", 75., 1.701583*^6, 1935.907, 32.4, 2.372, 1.387, 43290.705, 
  "", 151.689, 16.52, 5.8, 37.6, "", 2., 77.29}, 
 {"BHR", "Asia", "Bahrain", "2020-07-02", 27414., 656., 92., 5., 16110.88, 
  385.523, 54.067, 2.938, 564365., 10126., 331.671, 5.951, 8800., 5.172, 
  "units unclear", 75., 1.701583*^6, 1935.907, 32.4, 2.372, 1.387, 43290.705, 
  "", 151.689, 16.52, 5.8, 37.6, "", 2., 77.29}, 
 {"BHR", "Asia", "Bahrain", "2020-07-03", 27837., 423., 94., 2., 16359.472, 
  248.592, 55.243, 1.175, 574105., 9740., 337.395, 5.724, 8950., 5.26, 
  "units unclear", 75., 1.701583*^6, 1935.907, 32.4, 2.372, 1.387, 43290.705, 
  "", 151.689, 16.52, 5.8, 37.6, "", 2., 77.29}, 
 {"BHR", "Asia", "Bahrain", "2020-07-04", 28410., 573., 95., 1., 16696.218, 
  336.745, 55.83, 0.588, 584070., 9965., 343.251, 5.856, 8996., 5.287, 
  "units unclear", 75., 1.701583*^6, 1935.907, 32.4, 2.372, 1.387, 43290.705, 
  "", 151.689, 16.52, 5.8, 37.6, "", 2., 77.29}, 
 {"BHR", "Asia", "Bahrain", "2020-07-05", 28857., 447., 97., 2., 16958.914, 
  262.697, 57.006, 1.175, 602151., 18081., 353.877, 10.626, 10416., 6.121, 
  "units unclear", 75., 1.701583*^6, 1935.907, 32.4, 2.372, 1.387, 43290.705, 
  "", 151.689, 16.52, 5.8, 37.6, "", 2., 77.29}, 
 {"BHR", "Asia", "Bahrain", "2020-07-06", 29367., 510., 97., 0., 17258.635, 
  299.721, 57.006, 0., 612096., 9945., 359.722, 5.845, 10797., 6.345, 
  "units unclear", 75., 1.701583*^6, 1935.907, 32.4, 2.372, 1.387, 43290.705, 
  "", 151.689, 16.52, 5.8, 37.6, "", 2., 77.29}, 
 {"BHR", "Asia", "Bahrain", "2020-07-07", 29821., 454., 98., 1., 17525.445, 
  266.81, 57.593, 0.588, "", "", "", "", "", "", "", "", 1.701583*^6, 
  1935.907, 32.4, 2.372, 1.387, 43290.705, "", 151.689, 16.52, 5.8, 37.6, "", 
  2., 77.29}, {"BHR", "Asia", "Bahrain", "2020-07-08", 30321., 500., 98., 0., 
  17819.289, 293.844, 57.593, 0., "", "", "", "", "", "", "", "", 
  1.701583*^6, 1935.907, 32.4, 2.372, 1.387, 43290.705, "", 151.689, 16.52, 
  5.8, 37.6, "", 2., 77.29}, {"BGD", "Asia", "Bangladesh", "2020-03-04", "", 
  "", "", "", "", "", "", "", 108., "", 0.001, "", "", "", "samples tested", 
  13.89, 1.64689383*^8, 1265.036, 27.5, 5.098, 3.262, 3523.984, 14.8, 
  298.003, 8.38, 1., 44.7, 34.808, 0.8, 72.59}, 
 {"BGD", "Asia", "Bangladesh", "2020-03-05", "", "", "", "", "", "", "", "", 
  111., 3., 0.001, 0., "", "", "samples tested", 13.89, 1.64689383*^8, 
  1265.036, 27.5, 5.098, 3.262, 3523.984, 14.8, 298.003, 8.38, 1., 44.7, 
  34.808, 0.8, 72.59}, {"BGD", "Asia", "Bangladesh", "2020-03-06", "", "", 
  "", "", "", "", "", "", "", "", "", "", "", "", "samples tested", 13.89, 
  1.64689383*^8, 1265.036, 27.5, 5.098, 3.262, 3523.984, 14.8, 298.003, 8.38, 
  1., 44.7, 34.808, 0.8, 72.59}, {"BGD", "Asia", "Bangladesh", "2020-03-07", 
  "", "", "", "", "", "", "", "", 120., "", 0.001, "", "", "", 
  "samples tested", 13.89, 1.64689383*^8, 1265.036, 27.5, 5.098, 3.262, 
  3523.984, 14.8, 298.003, 8.38, 1., 44.7, 34.808, 0.8, 72.59}, 
 {"BGD", "Asia", "Bangladesh", "2020-03-08", "", "", "", "", "", "", "", "", 
  127., 7., 0.001, 0., "", "", "samples tested", 13.89, 1.64689383*^8, 
  1265.036, 27.5, 5.098, 3.262, 3523.984, 14.8, 298.003, 8.38, 1., 44.7, 
  34.808, 0.8, 72.59}, {"BGD", "Asia", "Bangladesh", "2020-03-09", 3., 3., 
  0., 0., 0.018, 0.018, 0., 0., 137., 10., 0.001, 0., "", "", 
  "samples tested", 13.89, 1.64689383*^8, 1265.036, 27.5, 5.098, 3.262, 
  3523.984, 14.8, 298.003, 8.38, 1., 44.7, 34.808, 0.8, 72.59}, 
 {"BGD", "Asia", "Bangladesh", "2020-03-10", "", "", "", "", "", "", "", "", 
  147., 10., 0.001, 0., "", "", "samples tested", 13.89, 1.64689383*^8, 
  1265.036, 27.5, 5.098, 3.262, 3523.984, 14.8, 298.003, 8.38, 1., 44.7, 
  34.808, 0.8, 72.59}, {"BGD", "Asia", "Bangladesh", "2020-03-11", "", "", 
  "", "", "", "", "", "", 163., 16., 0.001, 0., 8., 0., "samples tested", 
  13.89, 1.64689383*^8, 1265.036, 27.5, 5.098, 3.262, 3523.984, 14.8, 
  298.003, 8.38, 1., 44.7, 34.808, 0.8, 72.59}, 
 {"BGD", "Asia", "Bangladesh", "2020-03-12", "", "", "", "", "", "", "", "", 
  187., 24., 0.001, 0., 11., 0., "samples tested", 13.89, 1.64689383*^8, 
  1265.036, 27.5, 5.098, 3.262, 3523.984, 14.8, 298.003, 8.38, 1., 44.7, 
  34.808, 0.8, 72.59}, {"BGD", "Asia", "Bangladesh", "2020-03-13", "", "", 
  "", "", "", "", "", "", 211., 24., 0.001, 0., 14., 0., "samples tested", 
  13.89, 1.64689383*^8, 1265.036, 27.5, 5.098, 3.262, 3523.984, 14.8, 
  298.003, 8.38, 1., 44.7, 34.808, 0.8, 72.59}, 
 {"BGD", "Asia", "Bangladesh", "2020-03-14", "", "", "", "", "", "", "", "", 
  241., 30., 0.001, 0., 17., 0., "samples tested", 13.89, 1.64689383*^8, 
  1265.036, 27.5, 5.098, 3.262, 3523.984, 14.8, 298.003, 8.38, 1., 44.7, 
  34.808, 0.8, 72.59}, {"BGD", "Asia", "Bangladesh", "2020-03-15", 3., 0., 
  0., 0., 0.018, 0., 0., 0., 268., 27., 0.002, 0., 20., 0., "samples tested", 
  13.89, 1.64689383*^8, 1265.036, 27.5, 5.098, 3.262, 3523.984, 14.8, 
  298.003, 8.38, 1., 44.7, 34.808, 0.8, 72.59}, 
 {"BGD", "Asia", "Bangladesh", "2020-03-16", "", "", "", "", "", "", "", "", 
  293., 25., 0.002, 0., 22., 0., "samples tested", 33.33, 1.64689383*^8, 
  1265.036, 27.5, 5.098, 3.262, 3523.984, 14.8, 298.003, 8.38, 1., 44.7, 
  34.808, 0.8, 72.59}, {"BGD", "Asia", "Bangladesh", "2020-03-17", 5., 2., 
  0., 0., 0.03, 0.012, 0., 0., 342., 49., 0.002, 0., 28., 0., 
  "samples tested", 33.33, 1.64689383*^8, 1265.036, 27.5, 5.098, 3.262, 
  3523.984, 14.8, 298.003, 8.38, 1., 44.7, 34.808, 0.8, 72.59}, 
 {"BGD", "Asia", "Bangladesh", "2020-03-18", 8., 3., 0., 0., 0.049, 0.018, 
  0., 0., 381., 39., 0.002, 0., 31., 0., "samples tested", 33.33, 
  1.64689383*^8, 1265.036, 27.5, 5.098, 3.262, 3523.984, 14.8, 298.003, 8.38, 
  1., 44.7, 34.808, 0.8, 72.59}, {"BGD", "Asia", "Bangladesh", "2020-03-19", 
  10., 2., 0., 0., 0.061, 0.012, 0., 0., 427., 46., 0.003, 0., 34., 0., 
  "samples tested", 75.93, 1.64689383*^8, 1265.036, 27.5, 5.098, 3.262, 
  3523.984, 14.8, 298.003, 8.38, 1., 44.7, 34.808, 0.8, 72.59}, 
 {"BGD", "Asia", "Bangladesh", "2020-03-20", 10., 0., 0., 0., 0.061, 0., 0., 
  0., 463., 36., 0.003, 0., 36., 0., "samples tested", 75.93, 1.64689383*^8, 
  1265.036, 27.5, 5.098, 3.262, 3523.984, 14.8, 298.003, 8.38, 1., 44.7, 
  34.808, 0.8, 72.59}, {"BGD", "Asia", "Bangladesh", "2020-03-21", 17., 7., 
  0., 0., 0.103, 0.043, 0., 0., 499., 36., 0.003, 0., 37., 0., 
  "samples tested", 81.48, 1.64689383*^8, 1265.036, 27.5, 5.098, 3.262, 
  3523.984, 14.8, 298.003, 8.38, 1., 44.7, 34.808, 0.8, 72.59}, 
 {"BGD", "Asia", "Bangladesh", "2020-03-22", 24., 7., 2., 2., 0.146, 0.043, 
  0.012, 0.012, 564., 65., 0.003, 0., 42., 0., "samples tested", 81.48, 
  1.64689383*^8, 1265.036, 27.5, 5.098, 3.262, 3523.984, 14.8, 298.003, 8.38, 
  1., 44.7, 34.808, 0.8, 72.59}, {"BGD", "Asia", "Bangladesh", "2020-03-23", 
  27., 3., 3., 1., 0.164, 0.018, 0.018, 0.006, 620., 56., 0.004, 0., 47., 0., 
  "samples tested", 81.48, 1.64689383*^8, 1265.036, 27.5, 5.098, 3.262, 
  3523.984, 14.8, 298.003, 8.38, 1., 44.7, 34.808, 0.8, 72.59}, 
 {"BGD", "Asia", "Bangladesh", "2020-03-24", 33., 6., 3., 0., 0.2, 0.036, 
  0.018, 0., 712., 92., 0.004, 0.001, 53., 0., "samples tested", 81.48, 
  1.64689383*^8, 1265.036, 27.5, 5.098, 3.262, 3523.984, 14.8, 298.003, 8.38, 
  1., 44.7, 34.808, 0.8, 72.59}, {"BGD", "Asia", "Bangladesh", "2020-03-25", 
  39., 6., 4., 1., 0.237, 0.036, 0.024, 0.006, 794., 82., 0.005, 0., 59., 0., 
  "samples tested", 82.41, 1.64689383*^8, 1265.036, 27.5, 5.098, 3.262, 
  3523.984, 14.8, 298.003, 8.38, 1., 44.7, 34.808, 0.8, 72.59}, 
 {"BGD", "Asia", "Bangladesh", "2020-03-26", 39., 0., 5., 1., 0.237, 0., 
  0.03, 0.006, 920., 126., 0.006, 0.001, 70., 0., "samples tested", 84.26, 
  1.64689383*^8, 1265.036, 27.5, 5.098, 3.262, 3523.984, 14.8, 298.003, 8.38, 
  1., 44.7, 34.808, 0.8, 72.59}, {"BGD", "Asia", "Bangladesh", "2020-03-27", 
  48., 9., 5., 0., 0.291, 0.055, 0.03, 0., 1026., 106., 0.006, 0.001, 80., 
  0., "samples tested", 84.26, 1.64689383*^8, 1265.036, 27.5, 5.098, 3.262, 
  3523.984, 14.8, 298.003, 8.38, 1., 44.7, 34.808, 0.8, 72.59}, 
 {"BGD", "Asia", "Bangladesh", "2020-03-28", 48., 0., 5., 0., 0.291, 0., 
  0.03, 0., 1076., 50., 0.007, 0., 82., 0., "samples tested", 84.26, 
  1.64689383*^8, 1265.036, 27.5, 5.098, 3.262, 3523.984, 14.8, 298.003, 8.38, 
  1., 44.7, 34.808, 0.8, 72.59}, {"BGD", "Asia", "Bangladesh", "2020-03-29", 
  48., 0., 5., 0., 0.291, 0., 0.03, 0., 1185., 109., 0.007, 0.001, 89., 
  0.001, "samples tested", 84.26, 1.64689383*^8, 1265.036, 27.5, 5.098, 
  3.262, 3523.984, 14.8, 298.003, 8.38, 1., 44.7, 34.808, 0.8, 72.59}, 
 {"BGD", "Asia", "Bangladesh", "2020-03-30", 49., 1., 5., 0., 0.298, 0.006, 
  0.03, 0., 1338., 153., 0.008, 0.001, 103., 0.001, "samples tested", 84.26, 
  1.64689383*^8, 1265.036, 27.5, 5.098, 3.262, 3523.984, 14.8, 298.003, 8.38, 
  1., 44.7, 34.808, 0.8, 72.59}, {"BGD", "Asia", "Bangladesh", "2020-03-31", 
  49., 0., 5., 0., 0.298, 0., 0.03, 0., 1602., 264., 0.01, 0.002, 127., 
  0.001, "samples tested", 87.04, 1.64689383*^8, 1265.036, 27.5, 5.098, 
  3.262, 3523.984, 14.8, 298.003, 8.38, 1., 44.7, 34.808, 0.8, 72.59}, 
 {"BGD", "Asia", "Bangladesh", "2020-04-01", 51., 2., 5., 0., 0.31, 0.012, 
  0.03, 0., 1759., 157., 0.011, 0.001, 138., 0.001, "samples tested", 87.04, 
  1.64689383*^8, 1265.036, 27.5, 5.098, 3.262, 3523.984, 14.8, 298.003, 8.38, 
  1., 44.7, 34.808, 0.8, 72.59}, {"BGD", "Asia", "Bangladesh", "2020-04-02", 
  54., 3., 6., 1., 0.328, 0.018, 0.036, 0.006, 1906., 147., 0.012, 0.001, 
  141., 0.001, "samples tested", 87.04, 1.64689383*^8, 1265.036, 27.5, 5.098, 
  3.262, 3523.984, 14.8, 298.003, 8.38, 1., 44.7, 34.808, 0.8, 72.59}, 
 {"BGD", "Asia", "Bangladesh", "2020-04-03", 56., 2., 6., 0., 0.34, 0.012, 
  0.036, 0., 2113., 207., 0.013, 0.001, 155., 0.001, "samples tested", 87.04, 
  1.64689383*^8, 1265.036, 27.5, 5.098, 3.262, 3523.984, 14.8, 298.003, 8.38, 
  1., 44.7, 34.808, 0.8, 72.59}, {"BGD", "Asia", "Bangladesh", "2020-04-04", 
  61., 5., 6., 0., 0.37, 0.03, 0.036, 0., 2547., 434., 0.015, 0.003, 210., 
  0.001, "samples tested", 87.04, 1.64689383*^8, 1265.036, 27.5, 5.098, 
  3.262, 3523.984, 14.8, 298.003, 8.38, 1., 44.7, 34.808, 0.8, 72.59}, 
 {"BGD", "Asia", "Bangladesh", "2020-04-05", 70., 9., 8., 2., 0.425, 0.055, 
  0.049, 0.012, 2914., 367., 0.018, 0.002, 247., 0.001, "samples tested", 
  87.04, 1.64689383*^8, 1265.036, 27.5, 5.098, 3.262, 3523.984, 14.8, 
  298.003, 8.38, 1., 44.7, 34.808, 0.8, 72.59}, 
 {"BGD", "Asia", "Bangladesh", "2020-04-06", 88., 18., 9., 1., 0.534, 0.109, 
  0.055, 0.006, 3610., 696., 0.022, 0.004, 325., 0.002, "samples tested", 
  87.04, 1.64689383*^8, 1265.036, 27.5, 5.098, 3.262, 3523.984, 14.8, 
  298.003, 8.38, 1., 44.7, 34.808, 0.8, 72.59}, 
 {"BGD", "Asia", "Bangladesh", "2020-04-07", 123., 35., 12., 3., 0.747, 
  0.213, 0.073, 0.018, 4402., 792., 0.027, 0.005, 400., 0.002, 
  "samples tested", 87.04, 1.64689383*^8, 1265.036, 27.5, 5.098, 3.262, 
  3523.984, 14.8, 298.003, 8.38, 1., 44.7, 34.808, 0.8, 72.59}, 
 {"BGD", "Asia", "Bangladesh", "2020-04-08", 164., 41., 17., 5., 0.996, 
  0.249, 0.103, 0.03, 5383., 981., 0.033, 0.006, 518., 0.003, 
  "samples tested", 87.04, 1.64689383*^8, 1265.036, 27.5, 5.098, 3.262, 
  3523.984, 14.8, 298.003, 8.38, 1., 44.7, 34.808, 0.8, 72.59}, 
 {"BGD", "Asia", "Bangladesh", "2020-04-09", 218., 54., 20., 3., 1.324, 
  0.328, 0.121, 0.018, 6480., 1097., 0.039, 0.007, 653., 0.004, 
  "samples tested", 87.04, 1.64689383*^8, 1265.036, 27.5, 5.098, 3.262, 
  3523.984, 14.8, 298.003, 8.38, 1., 44.7, 34.808, 0.8, 72.59}, 
 {"BGD", "Asia", "Bangladesh", "2020-04-10", 330., 112., 21., 1., 2.004, 
  0.68, 0.128, 0.006, 7664., 1184., 0.047, 0.007, 793., 0.005, 
  "samples tested", 90.74, 1.64689383*^8, 1265.036, 27.5, 5.098, 3.262, 
  3523.984, 14.8, 298.003, 8.38, 1., 44.7, 34.808, 0.8, 72.59}, 
 {"BGD", "Asia", "Bangladesh", "2020-04-11", 424., 94., 27., 6., 2.575, 
  0.571, 0.164, 0.036, 8313., 649., 0.05, 0.004, 824., 0.005, 
  "samples tested", 93.52, 1.64689383*^8, 1265.036, 27.5, 5.098, 3.262, 
  3523.984, 14.8, 298.003, 8.38, 1., 44.7, 34.808, 0.8, 72.59}, 
 {"BGD", "Asia", "Bangladesh", "2020-04-12", 482., 58., 30., 3., 2.927, 
  0.352, 0.182, 0.018, 9653., 1340., 0.059, 0.008, 963., 0.006, 
  "samples tested", 93.52, 1.64689383*^8, 1265.036, 27.5, 5.098, 3.262, 
  3523.984, 14.8, 298.003, 8.38, 1., 44.7, 34.808, 0.8, 72.59}, 
 {"BGD", "Asia", "Bangladesh", "2020-04-13", 621., 139., 34., 4., 3.771, 
  0.844, 0.206, 0.024, 11223., 1570., 0.068, 0.01, 1088., 0.007, 
  "samples tested", 93.52, 1.64689383*^8, 1265.036, 27.5, 5.098, 3.262, 
  3523.984, 14.8, 298.003, 8.38, 1., 44.7, 34.808, 0.8, 72.59}, 
 {"BGD", "Asia", "Bangladesh", "2020-04-14", 803., 182., 39., 5., 4.876, 
  1.105, 0.237, 0.03, 13128., 1905., 0.08, 0.012, 1247., 0.008, 
  "samples tested", 93.52, 1.64689383*^8, 1265.036, 27.5, 5.098, 3.262, 
  3523.984, 14.8, 298.003, 8.38, 1., 44.7, 34.808, 0.8, 72.59}, 
 {"BGD", "Asia", "Bangladesh", "2020-04-15", 1012., 209., 46., 7., 6.145, 
  1.269, 0.279, 0.043, 14868., 1740., 0.09, 0.011, 1355., 0.008, 
  "samples tested", 93.52, 1.64689383*^8, 1265.036, 27.5, 5.098, 3.262, 
  3523.984, 14.8, 298.003, 8.38, 1., 44.7, 34.808, 0.8, 72.59}, 
 {"BGD", "Asia", "Bangladesh", "2020-04-16", 1231., 219., 50., 4., 7.475, 
  1.33, 0.304, 0.024, 17003., 2135., 0.103, 0.013, 1503., 0.009, 
  "samples tested", 93.52, 1.64689383*^8, 1265.036, 27.5, 5.098, 3.262, 
  3523.984, 14.8, 298.003, 8.38, 1., 44.7, 34.808, 0.8, 72.59}, 
 {"BGD", "Asia", "Bangladesh", "2020-04-17", 1572., 341., 60., 10., 9.545, 
  2.071, 0.364, 0.061, 19193., 2190., 0.117, 0.013, 1647., 0.01, 
  "samples tested", 93.52, 1.64689383*^8, 1265.036, 27.5, 5.098, 3.262, 
  3523.984, 14.8, 298.003, 8.38, 1., 44.7, 34.808, 0.8, 72.59}, 
 {"BGD", "Asia", "Bangladesh", "2020-04-18", 1838., 266., 75., 15., 11.16, 
  1.615, 0.455, 0.091, 21307., 2114., 0.129, 0.013, 1856., 0.011, 
  "samples tested", 93.52, 1.64689383*^8, 1265.036, 27.5, 5.098, 3.262, 
  3523.984, 14.8, 298.003, 8.38, 1., 44.7, 34.808, 0.8, 72.59}, 
 {"BGD", "Asia", "Bangladesh", "2020-04-19", 2144., 306., 84., 9., 13.018, 
  1.858, 0.51, 0.055, 23941., 2634., 0.145, 0.016, 2041., 0.012, 
  "samples tested", 93.52, 1.64689383*^8, 1265.036, 27.5, 5.098, 3.262, 
  3523.984, 14.8, 298.003, 8.38, 1., 44.7, 34.808, 0.8, 72.59}, 
 {"BGD", "Asia", "Bangladesh", "2020-04-20", 2456., 312., 91., 7., 14.913, 
  1.894, 0.553, 0.043, 26604., 2663., 0.162, 0.016, 2197., 0.013, 
  "samples tested", 93.52, 1.64689383*^8, 1265.036, 27.5, 5.098, 3.262, 
  3523.984, 14.8, 298.003, 8.38, 1., 44.7, 34.808, 0.8, 72.59}, 
 {"BGD", "Asia", "Bangladesh", "2020-04-21", 2948., 492., 101., 10., 17.9, 
  2.987, 0.613, 0.061, 29578., 2974., 0.18, 0.018, 2350., 0.014, 
  "samples tested", 93.52, 1.64689383*^8, 1265.036, 27.5, 5.098, 3.262, 
  3523.984, 14.8, 298.003, 8.38, 1., 44.7, 34.808, 0.8, 72.59}, 
 {"BGD", "Asia", "Bangladesh", "2020-04-22", 3382., 434., 110., 9., 20.536, 
  2.635, 0.668, 0.055, 32674., 3096., 0.198, 0.019, 2544., 0.015, 
  "samples tested", 93.52, 1.64689383*^8, 1265.036, 27.5, 5.098, 3.262, 
  3523.984, 14.8, 298.003, 8.38, 1., 44.7, 34.808, 0.8, 72.59}, 
 {"BGD", "Asia", "Bangladesh", "2020-04-23", 3772., 390., 120., 10., 22.904, 
  2.368, 0.729, 0.061, 36090., 3416., 0.219, 0.021, 2727., 0.017, 
  "samples tested", 93.52, 1.64689383*^8, 1265.036, 27.5, 5.098, 3.262, 
  3523.984, 14.8, 298.003, 8.38, 1., 44.7, 34.808, 0.8, 72.59}, 
 {"BGD", "Asia", "Bangladesh", "2020-04-24", 4186., 414., 127., 7., 25.418, 
  2.514, 0.771, 0.043, 39776., 3686., 0.242, 0.022, 2940., 0.018, 
  "samples tested", 93.52, 1.64689383*^8, 1265.036, 27.5, 5.098, 3.262, 
  3523.984, 14.8, 298.003, 8.38, 1., 44.7, 34.808, 0.8, 72.59}, 
 {"BGD", "Asia", "Bangladesh", "2020-04-25", 4689., 503., 131., 4., 28.472, 
  3.054, 0.795, 0.024, 43012., 3236., 0.261, 0.02, 3101., 0.019, 
  "samples tested", 93.52, 1.64689383*^8, 1265.036, 27.5, 5.098, 3.262, 
  3523.984, 14.8, 298.003, 8.38, 1., 44.7, 34.808, 0.8, 72.59}, 
 {"BGD", "Asia", "Bangladesh", "2020-04-26", 4998., 309., 140., 9., 30.348, 
  1.876, 0.85, 0.055, 46485., 3473., 0.282, 0.021, 3221., 0.02, 
  "samples tested", 93.52, 1.64689383*^8, 1265.036, 27.5, 5.098, 3.262, 
  3523.984, 14.8, 298.003, 8.38, 1., 44.7, 34.808, 0.8, 72.59}, 
 {"BGD", "Asia", "Bangladesh", "2020-04-27", 5416., 418., 145., 5., 32.886, 
  2.538, 0.88, 0.03, 50297., 3812., 0.305, 0.023, 3385., 0.021, 
  "samples tested", 93.52, 1.64689383*^8, 1265.036, 27.5, 5.098, 3.262, 
  3523.984, 14.8, 298.003, 8.38, 1., 44.7, 34.808, 0.8, 72.59}, 
 {"BGD", "Asia", "Bangladesh", "2020-04-28", 5913., 497., 152., 7., 35.904, 
  3.018, 0.923, 0.043, 54733., 4436., 0.332, 0.027, 3594., 0.022, 
  "samples tested", 93.52, 1.64689383*^8, 1265.036, 27.5, 5.098, 3.262, 
  3523.984, 14.8, 298.003, 8.38, 1., 44.7, 34.808, 0.8, 72.59}, 
 {"BGD", "Asia", "Bangladesh", "2020-04-29", 6462., 549., 155., 3., 39.238, 
  3.334, 0.941, 0.018, 59701., 4968., 0.363, 0.03, 3861., 0.023, 
  "samples tested", 93.52, 1.64689383*^8, 1265.036, 27.5, 5.098, 3.262, 
  3523.984, 14.8, 298.003, 8.38, 1., 44.7, 34.808, 0.8, 72.59}, 
 {"BGD", "Asia", "Bangladesh", "2020-04-30", 7103., 641., 163., 8., 43.13, 
  3.892, 0.99, 0.049, 64666., 4965., 0.393, 0.03, 4082., 0.025, 
  "samples tested", 93.52, 1.64689383*^8, 1265.036, 27.5, 5.098, 3.262, 
  3523.984, 14.8, 298.003, 8.38, 1., 44.7, 34.808, 0.8, 72.59}, 
 {"BGD", "Asia", "Bangladesh", "2020-05-01", 7667., 564., 168., 5., 46.554, 
  3.425, 1.02, 0.03, 70239., 5573., 0.426, 0.034, 4352., 0.026, 
  "samples tested", 89.81, 1.64689383*^8, 1265.036, 27.5, 5.098, 3.262, 
  3523.984, 14.8, 298.003, 8.38, 1., 44.7, 34.808, 0.8, 72.59}, 
 {"BGD", "Asia", "Bangladesh", "2020-05-02", 8238., 571., 170., 2., 50.021, 
  3.467, 1.032, 0.012, 76066., 5827., 0.462, 0.035, 4722., 0.029, 
  "samples tested", 89.81, 1.64689383*^8, 1265.036, 27.5, 5.098, 3.262, 
  3523.984, 14.8, 298.003, 8.38, 1., 44.7, 34.808, 0.8, 72.59}, 
 {"BGD", "Asia", "Bangladesh", "2020-05-03", 8790., 552., 175., 5., 53.373, 
  3.352, 1.063, 0.03, 81454., 5388., 0.495, 0.033, 4996., 0.03, 
  "samples tested", 89.81, 1.64689383*^8, 1265.036, 27.5, 5.098, 3.262, 
  3523.984, 14.8, 298.003, 8.38, 1., 44.7, 34.808, 0.8, 72.59}, 
 {"BGD", "Asia", "Bangladesh", "2020-05-04", 9455., 665., 177., 2., 57.411, 
  4.038, 1.075, 0.012, 87698., 6244., 0.533, 0.038, 5343., 0.032, 
  "samples tested", 89.81, 1.64689383*^8, 1265.036, 27.5, 5.098, 3.262, 
  3523.984, 14.8, 298.003, 8.38, 1., 44.7, 34.808, 0.8, 72.59}, 
 {"BGD", "Asia", "Bangladesh", "2020-05-05", 10143., 688., 182., 5., 61.589, 
  4.178, 1.105, 0.03, 93403., 5705., 0.567, 0.035, 5524., 0.034, 
  "samples tested", 89.81, 1.64689383*^8, 1265.036, 27.5, 5.098, 3.262, 
  3523.984, 14.8, 298.003, 8.38, 1., 44.7, 34.808, 0.8, 72.59}, 
 {"BGD", "Asia", "Bangladesh", "2020-05-06", 10929., 786., 183., 1., 66.361, 
  4.773, 1.111, 0.006, 99644., 6241., 0.605, 0.038, 5706., 0.035, 
  "samples tested", 89.81, 1.64689383*^8, 1265.036, 27.5, 5.098, 3.262, 
  3523.984, 14.8, 298.003, 8.38, 1., 44.7, 34.808, 0.8, 72.59}, 
 {"BGD", "Asia", "Bangladesh", "2020-05-07", 11719., 790., 186., 3., 71.158, 
  4.797, 1.129, 0.018, 105511., 5867., 0.641, 0.036, 5835., 0.035, 
  "samples tested", 89.81, 1.64689383*^8, 1265.036, 27.5, 5.098, 3.262, 
  3523.984, 14.8, 298.003, 8.38, 1., 44.7, 34.808, 0.8, 72.59}, 
 {"BGD", "Asia", "Bangladesh", "2020-05-08", 12425., 706., 199., 13., 75.445, 
  4.287, 1.208, 0.079, 111454., 5943., 0.677, 0.036, 5888., 0.036, 
  "samples tested", 89.81, 1.64689383*^8, 1265.036, 27.5, 5.098, 3.262, 
  3523.984, 14.8, 298.003, 8.38, 1., 44.7, 34.808, 0.8, 72.59}, 
 {"BGD", "Asia", "Bangladesh", "2020-05-09", 13134., 709., 206., 7., 79.75, 
  4.305, 1.251, 0.043, 116919., 5465., 0.71, 0.033, 5836., 0.035, 
  "samples tested", 89.81, 1.64689383*^8, 1265.036, 27.5, 5.098, 3.262, 
  3523.984, 14.8, 298.003, 8.38, 1., 44.7, 34.808, 0.8, 72.59}, 
 {"BGD", "Asia", "Bangladesh", "2020-05-10", 13770., 636., 214., 8., 83.612, 
  3.862, 1.299, 0.049, 122657., 5738., 0.745, 0.035, 5886., 0.036, 
  "samples tested", 89.81, 1.64689383*^8, 1265.036, 27.5, 5.098, 3.262, 
  3523.984, 14.8, 298.003, 8.38, 1., 44.7, 34.808, 0.8, 72.59}, 
 {"BGD", "Asia", "Bangladesh", "2020-05-11", 14657., 887., 228., 14., 88.998, 
  5.386, 1.384, 0.085, 129865., 7208., 0.789, 0.044, 6024., 0.037, 
  "samples tested", 89.81, 1.64689383*^8, 1265.036, 27.5, 5.098, 3.262, 
  3523.984, 14.8, 298.003, 8.38, 1., 44.7, 34.808, 0.8, 72.59}, 
 {"BGD", "Asia", "Bangladesh", "2020-05-12", 15691., 1034., 239., 11., 
  95.276, 6.278, 1.451, 0.067, 136638., 6773., 0.83, 0.041, 6176., 0.038, 
  "samples tested", 89.81, 1.64689383*^8, 1265.036, 27.5, 5.098, 3.262, 
  3523.984, 14.8, 298.003, 8.38, 1., 44.7, 34.808, 0.8, 72.59}, 
 {"BGD", "Asia", "Bangladesh", "2020-05-13", 16660., 969., 250., 11., 101.16, 
  5.884, 1.518, 0.067, 144538., 7900., 0.878, 0.048, 6413., 0.039, 
  "samples tested", 89.81, 1.64689383*^8, 1265.036, 27.5, 5.098, 3.262, 
  3523.984, 14.8, 298.003, 8.38, 1., 44.7, 34.808, 0.8, 72.59}, 
 {"BGD", "Asia", "Bangladesh", "2020-05-14", 17822., 1162., 269., 19., 
  108.216, 7.056, 1.633, 0.115, 151930., 7392., 0.923, 0.045, 6631., 0.04, 
  "samples tested", 89.81, 1.64689383*^8, 1265.036, 27.5, 5.098, 3.262, 
  3523.984, 14.8, 298.003, 8.38, 1., 44.7, 34.808, 0.8, 72.59}, 
 {"BGD", "Asia", "Bangladesh", "2020-05-15", 18863., 1041., 283., 14., 
  114.537, 6.321, 1.718, 0.085, 160512., 8582., 0.975, 0.052, 7008., 0.043, 
  "samples tested", 89.81, 1.64689383*^8, 1265.036, 27.5, 5.098, 3.262, 
  3523.984, 14.8, 298.003, 8.38, 1., 44.7, 34.808, 0.8, 72.59}, 
 {"BGD", "Asia", "Bangladesh", "2020-05-16", 20065., 1202., 298., 15., 
  121.835, 7.299, 1.809, 0.091, 167294., 6782., 1.016, 0.041, 7196., 0.044, 
  "samples tested", 89.81, 1.64689383*^8, 1265.036, 27.5, 5.098, 3.262, 
  3523.984, 14.8, 298.003, 8.38, 1., 44.7, 34.808, 0.8, 72.59}, 
 {"BGD", "Asia", "Bangladesh", "2020-05-17", 20995., 930., 314., 16., 
  127.482, 5.647, 1.907, 0.097, 175408., 8114., 1.065, 0.049, 7536., 0.046, 
  "samples tested", 93.52, 1.64689383*^8, 1265.036, 27.5, 5.098, 3.262, 
  3523.984, 14.8, 298.003, 8.38, 1., 44.7, 34.808, 0.8, 72.59}, 
 {"BGD", "Asia", "Bangladesh", "2020-05-18", 22268., 1273., 328., 14., 
  135.212, 7.73, 1.992, 0.085, 185196., 9788., 1.125, 0.059, 7904., 0.048, 
  "samples tested", 93.52, 1.64689383*^8, 1265.036, 27.5, 5.098, 3.262, 
  3523.984, 14.8, 298.003, 8.38, 1., 44.7, 34.808, 0.8, 72.59}, 
 {"BGD", "Asia", "Bangladesh", "2020-05-19", 23870., 1602., 349., 21., 
  144.94, 9.727, 2.119, 0.128, 193645., 8449., 1.176, 0.051, 8144., 0.049, 
  "samples tested", 93.52, 1.64689383*^8, 1265.036, 27.5, 5.098, 3.262, 
  3523.984, 14.8, 298.003, 8.38, 1., 44.7, 34.808, 0.8, 72.59}, 
 {"BGD", "Asia", "Bangladesh", "2020-05-20", 25121., 1251., 370., 21., 
  152.536, 7.596, 2.247, 0.128, 203852., 10207., 1.238, 0.062, 8473., 0.051, 
  "samples tested", 93.52, 1.64689383*^8, 1265.036, 27.5, 5.098, 3.262, 
  3523.984, 14.8, 298.003, 8.38, 1., 44.7, 34.808, 0.8, 72.59}, 
 {"BGD", "Asia", "Bangladesh", "2020-05-21", 26738., 1617., 386., 16., 
  162.354, 9.818, 2.344, 0.097, 214114., 10262., 1.3, 0.062, 8883., 0.054, 
  "samples tested", 93.52, 1.64689383*^8, 1265.036, 27.5, 5.098, 3.262, 
  3523.984, 14.8, 298.003, 8.38, 1., 44.7, 34.808, 0.8, 72.59}, 
 {"BGD", "Asia", "Bangladesh", "2020-05-22", 28511., 1773., 408., 22., 
  173.12, 10.766, 2.477, 0.134, 223841., 9727., 1.359, 0.059, 9047., 0.055, 
  "samples tested", 93.52, 1.64689383*^8, 1265.036, 27.5, 5.098, 3.262, 
  3523.984, 14.8, 298.003, 8.38, 1., 44.7, 34.808, 0.8, 72.59}, 
 {"BGD", "Asia", "Bangladesh", "2020-05-23", 30205., 1694., 432., 24., 
  183.406, 10.286, 2.623, 0.146, 234675., 10834., 1.425, 0.066, 9626., 0.058, 
  "samples tested", 93.52, 1.64689383*^8, 1265.036, 27.5, 5.098, 3.262, 
  3523.984, 14.8, 298.003, 8.38, 1., 44.7, 34.808, 0.8, 72.59}, 
 {"BGD", "Asia", "Bangladesh", "2020-05-24", 32078., 1873., 452., 20., 
  194.779, 11.373, 2.745, 0.121, 243583., 8908., 1.479, 0.054, 9739., 0.059, 
  "samples tested", 93.52, 1.64689383*^8, 1265.036, 27.5, 5.098, 3.262, 
  3523.984, 14.8, 298.003, 8.38, 1., 44.7, 34.808, 0.8, 72.59}, 
 {"BGD", "Asia", "Bangladesh", "2020-05-25", 33610., 1532., 480., 28., 
  204.081, 9.302, 2.915, 0.17, 253034., 9451., 1.536, 0.057, 9691., 0.059, 
  "samples tested", 93.52, 1.64689383*^8, 1265.036, 27.5, 5.098, 3.262, 
  3523.984, 14.8, 298.003, 8.38, 1., 44.7, 34.808, 0.8, 72.59}, 
 {"BGD", "Asia", "Bangladesh", "2020-05-26", 35585., 1975., 501., 21., 
  216.073, 11.992, 3.042, 0.128, 258441., 5407., 1.569, 0.033, 9257., 0.056, 
  "samples tested", 93.52, 1.64689383*^8, 1265.036, 27.5, 5.098, 3.262, 
  3523.984, 14.8, 298.003, 8.38, 1., 44.7, 34.808, 0.8, 72.59}, 
 {"BGD", "Asia", "Bangladesh", "2020-05-27", 36751., 1166., 522., 21., 
  223.153, 7.08, 3.17, 0.128, 266456., 8015., 1.618, 0.049, 8943., 0.054, 
  "samples tested", 93.52, 1.64689383*^8, 1265.036, 27.5, 5.098, 3.262, 
  3523.984, 14.8, 298.003, 8.38, 1., 44.7, 34.808, 0.8, 72.59}, 
 {"BGD", "Asia", "Bangladesh", "2020-05-28", 38292., 1541., 544., 22., 
  232.51, 9.357, 3.303, 0.134, 275776., 9320., 1.675, 0.057, 8809., 0.053, 
  "samples tested", 93.52, 1.64689383*^8, 1265.036, 27.5, 5.098, 3.262, 
  3523.984, 14.8, 298.003, 8.38, 1., 44.7, 34.808, 0.8, 72.59}, 
 {"BGD", "Asia", "Bangladesh", "2020-05-29", 40321., 2029., 559., 15., 
  244.831, 12.32, 3.394, 0.091, 287067., 11291., 1.743, 0.069, 9032., 0.055, 
  "samples tested", 93.52, 1.64689383*^8, 1265.036, 27.5, 5.098, 3.262, 
  3523.984, 14.8, 298.003, 8.38, 1., 44.7, 34.808, 0.8, 72.59}, 
 {"BGD", "Asia", "Bangladesh", "2020-05-30", 42844., 2523., 582., 23., 
  260.15, 15.32, 3.534, 0.14, 297054., 9987., 1.804, 0.061, 8911., 0.054, 
  "samples tested", 93.52, 1.64689383*^8, 1265.036, 27.5, 5.098, 3.262, 
  3523.984, 14.8, 298.003, 8.38, 1., 44.7, 34.808, 0.8, 72.59}, 
 {"BGD", "Asia", "Bangladesh", "2020-05-31", 44608., 1764., 610., 28., 
  270.861, 10.711, 3.704, 0.17, 308930., 11876., 1.876, 0.072, 9335., 0.057, 
  "samples tested", 62.96, 1.64689383*^8, 1265.036, 27.5, 5.098, 3.262, 
  3523.984, 14.8, 298.003, 8.38, 1., 44.7, 34.808, 0.8, 72.59}, 
 {"BGD", "Asia", "Bangladesh", "2020-06-01", 47153., 2545., 650., 40., 
  286.315, 15.453, 3.947, 0.243, 320369., 11439., 1.945, 0.069, 9619., 0.058, 
  "samples tested", 62.96, 1.64689383*^8, 1265.036, 27.5, 5.098, 3.262, 
  3523.984, 14.8, 298.003, 8.38, 1., 44.7, 34.808, 0.8, 72.59}, 
 {"BGD", "Asia", "Bangladesh", "2020-06-02", 49534., 2381., 672., 22., 
  300.772, 14.458, 4.08, 0.134, 333073., 12704., 2.022, 0.077, 10662., 0.065, 
  "samples tested", 62.96, 1.64689383*^8, 1265.036, 27.5, 5.098, 3.262, 
  3523.984, 14.8, 298.003, 8.38, 1., 44.7, 34.808, 0.8, 72.59}, 
 {"BGD", "Asia", "Bangladesh", "2020-06-03", 52445., 2911., 709., 37., 
  318.448, 17.676, 4.305, 0.225, 345583., 12510., 2.098, 0.076, 11304., 
  0.069, "samples tested", 62.96, 1.64689383*^8, 1265.036, 27.5, 5.098, 
  3.262, 3523.984, 14.8, 298.003, 8.38, 1., 44.7, 34.808, 0.8, 72.59}, 
 {"BGD", "Asia", "Bangladesh", "2020-06-04", 55140., 2695., 746., 37., 
  334.812, 16.364, 4.53, 0.225, 358277., 12694., 2.175, 0.077, 11786., 0.072, 
  "samples tested", 62.96, 1.64689383*^8, 1265.036, 27.5, 5.098, 3.262, 
  3523.984, 14.8, 298.003, 8.38, 1., 44.7, 34.808, 0.8, 72.59}, 
 {"BGD", "Asia", "Bangladesh", "2020-06-05", 57563., 2423., 781., 35., 
  349.525, 14.713, 4.742, 0.213, 372365., 14088., 2.261, 0.086, 12185., 
  0.074, "samples tested", 62.96, 1.64689383*^8, 1265.036, 27.5, 5.098, 
  3.262, 3523.984, 14.8, 298.003, 8.38, 1., 44.7, 34.808, 0.8, 72.59}, 
 {"BGD", "Asia", "Bangladesh", "2020-06-06", 60391., 2828., 811., 30., 
  366.696, 17.172, 4.924, 0.182, 384851., 12486., 2.337, 0.076, 12542., 
  0.076, "samples tested", 62.96, 1.64689383*^8, 1265.036, 27.5, 5.098, 
  3.262, 3523.984, 14.8, 298.003, 8.38, 1., 44.7, 34.808, 0.8, 72.59}, 
 {"BGD", "Asia", "Bangladesh", "2020-06-07", 63026., 2635., 846., 35., 
  382.696, 16., 5.137, 0.213, 397987., 13136., 2.417, 0.08, 12722., 0.077, 
  "samples tested", 62.96, 1.64689383*^8, 1265.036, 27.5, 5.098, 3.262, 
  3523.984, 14.8, 298.003, 8.38, 1., 44.7, 34.808, 0.8, 72.59}, 
 {"BGD", "Asia", "Bangladesh", "2020-06-08", 65769., 2743., 888., 42., 
  399.352, 16.656, 5.392, 0.255, 410931., 12944., 2.495, 0.079, 12937., 
  0.079, "samples tested", 62.96, 1.64689383*^8, 1265.036, 27.5, 5.098, 
  3.262, 3523.984, 14.8, 298.003, 8.38, 1., 44.7, 34.808, 0.8, 72.59}, 
 {"BGD", "Asia", "Bangladesh", "2020-06-09", 68504., 2735., 930., 42., 
  415.959, 16.607, 5.647, 0.255, 425495., 14564., 2.584, 0.088, 13203., 0.08, 
  "samples tested", 62.96, 1.64689383*^8, 1265.036, 27.5, 5.098, 3.262, 
  3523.984, 14.8, 298.003, 8.38, 1., 44.7, 34.808, 0.8, 72.59}, 
 {"BGD", "Asia", "Bangladesh", "2020-06-10", 71675., 3171., 975., 45., 
  435.213, 19.254, 5.92, 0.273, 441560., 16065., 2.681, 0.098, 13711., 0.083, 
  "samples tested", 62.96, 1.64689383*^8, 1265.036, 27.5, 5.098, 3.262, 
  3523.984, 14.8, 298.003, 8.38, 1., 44.7, 34.808, 0.8, 72.59}, 
 {"BGD", "Asia", "Bangladesh", "2020-06-11", 74865., 3190., 1012., 37., 
  454.583, 19.37, 6.145, 0.225, 457332., 15772., 2.777, 0.096, 14151., 0.086, 
  "samples tested", 62.96, 1.64689383*^8, 1265.036, 27.5, 5.098, 3.262, 
  3523.984, 14.8, 298.003, 8.38, 1., 44.7, 34.808, 0.8, 72.59}, 
 {"BGD", "Asia", "Bangladesh", "2020-06-12", 78052., 3187., 1049., 37., 
  473.935, 19.352, 6.37, 0.225, 473322., 15990., 2.874, 0.097, 14422., 0.088, 
  "samples tested", 62.96, 1.64689383*^8, 1265.036, 27.5, 5.098, 3.262, 
  3523.984, 14.8, 298.003, 8.38, 1., 44.7, 34.808, 0.8, 72.59}, 
 {"BGD", "Asia", "Bangladesh", "2020-06-13", 81523., 3471., 1095., 46., 
  495.011, 21.076, 6.649, 0.279, 489960., 16638., 2.975, 0.101, 15016., 
  0.091, "samples tested", 62.96, 1.64689383*^8, 1265.036, 27.5, 5.098, 
  3.262, 3523.984, 14.8, 298.003, 8.38, 1., 44.7, 34.808, 0.8, 72.59}, 
 {"BGD", "Asia", "Bangladesh", "2020-06-14", 84379., 2856., 1139., 44., 
  512.352, 17.342, 6.916, 0.267, 504465., 14505., 3.063, 0.088, 15211., 
  0.092, "samples tested", 62.96, 1.64689383*^8, 1265.036, 27.5, 5.098, 
  3.262, 3523.984, 14.8, 298.003, 8.38, 1., 44.7, 34.808, 0.8, 72.59}, 
 {"BGD", "Asia", "Bangladesh", "2020-06-15", 87520., 3141., 1171., 32., 
  531.425, 19.072, 7.11, 0.194, 519503., 15038., 3.154, 0.091, 15510., 0.094, 
  "samples tested", 62.96, 1.64689383*^8, 1265.036, 27.5, 5.098, 3.262, 
  3523.984, 14.8, 298.003, 8.38, 1., 44.7, 34.808, 0.8, 72.59}, 
 {"BGD", "Asia", "Bangladesh", "2020-06-16", 90619., 3099., 1209., 38., 
  550.242, 18.817, 7.341, 0.231, 536717., 17214., 3.259, 0.105, 15889., 
  0.096, "samples tested", 74.54, 1.64689383*^8, 1265.036, 27.5, 5.098, 
  3.262, 3523.984, 14.8, 298.003, 8.38, 1., 44.7, 34.808, 0.8, 72.59}, 
 {"BGD", "Asia", "Bangladesh", "2020-06-17", 94481., 3862., 1262., 53., 
  573.692, 23.45, 7.663, 0.322, 554244., 17527., 3.365, 0.106, 16098., 0.098, 
  "samples tested", 74.54, 1.64689383*^8, 1265.036, 27.5, 5.098, 3.262, 
  3523.984, 14.8, 298.003, 8.38, 1., 44.7, 34.808, 0.8, 72.59}, 
 {"BGD", "Asia", "Bangladesh", "2020-06-18", 98489., 4008., 1305., 43., 
  598.029, 24.337, 7.924, 0.261, 570503., 16259., 3.464, 0.099, 16167., 
  0.098, "samples tested", 74.54, 1.64689383*^8, 1265.036, 27.5, 5.098, 
  3.262, 3523.984, 14.8, 298.003, 8.38, 1., 44.7, 34.808, 0.8, 72.59}, 
 {"BGD", "Asia", "Bangladesh", "2020-06-19", 102292., 3803., 1343., 38., 
  621.121, 23.092, 8.155, 0.231, 582548., 12045., 3.537, 0.073, 15604., 
  0.095, "samples tested", 74.54, 1.64689383*^8, 1265.036, 27.5, 5.098, 
  3.262, 3523.984, 14.8, 298.003, 8.38, 1., 44.7, 34.808, 0.8, 72.59}, 
 {"BGD", "Asia", "Bangladesh", "2020-06-20", 105535., 3243., 1388., 45., 
  640.812, 19.692, 8.428, 0.273, 599579., 17031., 3.641, 0.103, 15660., 
  0.095, "samples tested", 74.54, 1.64689383*^8, 1265.036, 27.5, 5.098, 
  3.262, 3523.984, 14.8, 298.003, 8.38, 1., 44.7, 34.808, 0.8, 72.59}, 
 {"BGD", "Asia", "Bangladesh", "2020-06-21", 108775., 3240., 1425., 37., 
  660.486, 19.673, 8.653, 0.225, 615164., 15585., 3.735, 0.095, 15814., 
  0.096, "samples tested", 74.54, 1.64689383*^8, 1265.036, 27.5, 5.098, 
  3.262, 3523.984, 14.8, 298.003, 8.38, 1., 44.7, 34.808, 0.8, 72.59}, 
 {"BGD", "Asia", "Bangladesh", "2020-06-22", 112306., 3531., 1464., 39., 
  681.926, 21.44, 8.889, 0.237, 630719., 15555., 3.83, 0.094, 15888., 0.096, 
  "samples tested", 74.54, 1.64689383*^8, 1265.036, 27.5, 5.098, 3.262, 
  3523.984, 14.8, 298.003, 8.38, 1., 44.7, 34.808, 0.8, 72.59}, 
 {"BGD", "Asia", "Bangladesh", "2020-06-23", 115786., 3480., 1502., 38., 
  703.057, 21.131, 9.12, 0.231, 647011., 16292., 3.929, 0.099, 15756., 0.096, 
  "samples tested", 74.54, 1.64689383*^8, 1265.036, 27.5, 5.098, 3.262, 
  3523.984, 14.8, 298.003, 8.38, 1., 44.7, 34.808, 0.8, 72.59}, 
 {"BGD", "Asia", "Bangladesh", "2020-06-24", 119198., 3412., 1545., 43., 
  723.775, 20.718, 9.381, 0.261, 663444., 16433., 4.028, 0.1, 15600., 0.095, 
  "samples tested", 74.54, 1.64689383*^8, 1265.036, 27.5, 5.098, 3.262, 
  3523.984, 14.8, 298.003, 8.38, 1., 44.7, 34.808, 0.8, 72.59}, 
 {"BGD", "Asia", "Bangladesh", "2020-06-25", 122660., 3462., 1582., 37., 
  744.796, 21.021, 9.606, 0.225, 681443., 17999., 4.138, 0.109, 15849., 
  0.096, "samples tested", 74.54, 1.64689383*^8, 1265.036, 27.5, 5.098, 
  3.262, 3523.984, 14.8, 298.003, 8.38, 1., 44.7, 34.808, 0.8, 72.59}, 
 {"BGD", "Asia", "Bangladesh", "2020-06-26", 126606., 3946., 1621., 39., 
  768.756, 23.96, 9.843, 0.237, 699941., 18498., 4.25, 0.112, 16770., 0.102, 
  "samples tested", 74.54, 1.64689383*^8, 1265.036, 27.5, 5.098, 3.262, 
  3523.984, 14.8, 298.003, 8.38, 1., 44.7, 34.808, 0.8, 72.59}, 
 {"BGD", "Asia", "Bangladesh", "2020-06-27", 130474., 3868., 1661., 40., 
  792.243, 23.487, 10.086, 0.243, 715098., 15157., 4.342, 0.092, 16503., 0.1, 
  "samples tested", 74.54, 1.64689383*^8, 1265.036, 27.5, 5.098, 3.262, 
  3523.984, 14.8, 298.003, 8.38, 1., 44.7, 34.808, 0.8, 72.59}, 
 {"BGD", "Asia", "Bangladesh", "2020-06-28", 133978., 3504., 1695., 34., 
  813.519, 21.276, 10.292, 0.206, 733197., 18099., 4.452, 0.11, 16862., 
  0.102, "samples tested", 74.54, 1.64689383*^8, 1265.036, 27.5, 5.098, 
  3.262, 3523.984, 14.8, 298.003, 8.38, 1., 44.7, 34.808, 0.8, 72.59}, 
 {"BGD", "Asia", "Bangladesh", "2020-06-29", 137787., 3809., 1738., 43., 
  836.648, 23.128, 10.553, 0.261, 751034., 17837., 4.56, 0.108, 17188., 
  0.104, "samples tested", 74.54, 1.64689383*^8, 1265.036, 27.5, 5.098, 
  3.262, 3523.984, 14.8, 298.003, 8.38, 1., 44.7, 34.808, 0.8, 72.59}, 
 {"BGD", "Asia", "Bangladesh", "2020-06-30", 141801., 4014., 1783., 45., 
  861.021, 24.373, 10.826, 0.273, 769460., 18426., 4.672, 0.112, 17493., 
  0.106, "samples tested", 74.54, 1.64689383*^8, 1265.036, 27.5, 5.098, 
  3.262, 3523.984, 14.8, 298.003, 8.38, 1., 44.7, 34.808, 0.8, 72.59}, 
 {"BGD", "Asia", "Bangladesh", "2020-07-01", 145483., 3682., 1847., 64., 
  883.378, 22.357, 11.215, 0.389, 787335., 17875., 4.781, 0.109, 17699., 
  0.107, "samples tested", 74.54, 1.64689383*^8, 1265.036, 27.5, 5.098, 
  3.262, 3523.984, 14.8, 298.003, 8.38, 1., 44.7, 34.808, 0.8, 72.59}, 
 {"BGD", "Asia", "Bangladesh", "2020-07-02", 149258., 3775., 1888., 41., 
  906.3, 22.922, 11.464, 0.249, 805697., 18362., 4.892, 0.111, 17751., 0.108, 
  "samples tested", 74.54, 1.64689383*^8, 1265.036, 27.5, 5.098, 3.262, 
  3523.984, 14.8, 298.003, 8.38, 1., 44.7, 34.808, 0.8, 72.59}, 
 {"BGD", "Asia", "Bangladesh", "2020-07-03", 153277., 4019., 1926., 38., 
  930.704, 24.404, 11.695, 0.231, 820347., 14650., 4.981, 0.089, 17201., 
  0.104, "samples tested", 74.54, 1.64689383*^8, 1265.036, 27.5, 5.098, 
  3.262, 3523.984, 14.8, 298.003, 8.38, 1., 44.7, 34.808, 0.8, 72.59}, 
 {"BGD", "Asia", "Bangladesh", "2020-07-04", 156391., 3114., 1968., 42., 
  949.612, 18.908, 11.95, 0.255, 835074., 14727., 5.071, 0.089, 17139., 
  0.104, "samples tested", 74.54, 1.64689383*^8, 1265.036, 27.5, 5.098, 
  3.262, 3523.984, 14.8, 298.003, 8.38, 1., 44.7, 34.808, 0.8, 72.59}, 
 {"BGD", "Asia", "Bangladesh", "2020-07-05", 159679., 3288., 1997., 29., 
  969.577, 19.965, 12.126, 0.176, 849062., 13988., 5.156, 0.085, 16552., 
  0.101, "samples tested", 74.54, 1.64689383*^8, 1265.036, 27.5, 5.098, 
  3.262, 3523.984, 14.8, 298.003, 8.38, 1., 44.7, 34.808, 0.8, 72.59}, 
 {"BGD", "Asia", "Bangladesh", "2020-07-06", 162417., 2738., 2052., 55., 
  986.202, 16.625, 12.46, 0.334, 863307., 14245., 5.242, 0.086, 16039., 
  0.097, "samples tested", 74.54, 1.64689383*^8, 1265.036, 27.5, 5.098, 
  3.262, 3523.984, 14.8, 298.003, 8.38, 1., 44.7, 34.808, 0.8, 72.59}, 
 {"BGD", "Asia", "Bangladesh", "2020-07-07", 165618., 3201., 2096., 44., 
  1005.639, 19.437, 12.727, 0.267, "", "", "", "", "", "", "", "", 
  1.64689383*^8, 1265.036, 27.5, 5.098, 3.262, 3523.984, 14.8, 298.003, 8.38, 
  1., 44.7, 34.808, 0.8, 72.59}, {"BGD", "Asia", "Bangladesh", "2020-07-08", 
  168645., 3027., 2151., 55., 1024.019, 18.38, 13.061, 0.334, "", "", "", "", 
  "", "", "", "", 1.64689383*^8, 1265.036, 27.5, 5.098, 3.262, 3523.984, 
  14.8, 298.003, 8.38, 1., 44.7, 34.808, 0.8, 72.59}, 
 {"BRB", "North America", "Barbados", "2020-03-18", 1., 1., 0., 0., 3.48, 
  3.48, 0., 0., "", "", "", "", "", "", "", 38.89, 287371., 664.463, 39.8, 
  14.952, 9.473, 16978.068, "", 170.05, 13.57, 1.9, 14.5, 88.469, 5.8, 
  79.19}, {"BRB", "North America", "Barbados", "2020-03-19", 1., 0., 0., 0., 
  3.48, 0., 0., 0., "", "", "", "", "", "", "", 50., 287371., 664.463, 39.8, 
  14.952, 9.473, 16978.068, "", 170.05, 13.57, 1.9, 14.5, 88.469, 5.8, 
  79.19}, {"BRB", "North America", "Barbados", "2020-03-20", 2., 1., 0., 0., 
  6.96, 3.48, 0., 0., "", "", "", "", "", "", "", 50., 287371., 664.463, 
  39.8, 14.952, 9.473, 16978.068, "", 170.05, 13.57, 1.9, 14.5, 88.469, 5.8, 
  79.19}, {"BRB", "North America", "Barbados", "2020-03-21", 6., 4., 0., 0., 
  20.879, 13.919, 0., 0., "", "", "", "", "", "", "", 50., 287371., 664.463, 
  39.8, 14.952, 9.473, 16978.068, "", 170.05, 13.57, 1.9, 14.5, 88.469, 5.8, 
  79.19}, {"BRB", "North America", "Barbados", "2020-03-22", 14., 8., 0., 0., 
  48.718, 27.839, 0., 0., "", "", "", "", "", "", "", 50., 287371., 664.463, 
  39.8, 14.952, 9.473, 16978.068, "", 170.05, 13.57, 1.9, 14.5, 88.469, 5.8, 
  79.19}, {"BRB", "North America", "Barbados", "2020-03-23", 17., 3., 0., 0., 
  59.157, 10.439, 0., 0., "", "", "", "", "", "", "", 50., 287371., 664.463, 
  39.8, 14.952, 9.473, 16978.068, "", 170.05, 13.57, 1.9, 14.5, 88.469, 5.8, 
  79.19}, {"BRB", "North America", "Barbados", "2020-03-24", 17., 0., 0., 0., 
  59.157, 0., 0., 0., "", "", "", "", "", "", "", 50., 287371., 664.463, 
  39.8, 14.952, 9.473, 16978.068, "", 170.05, 13.57, 1.9, 14.5, 88.469, 5.8, 
  79.19}, {"BRB", "North America", "Barbados", "2020-03-25", 18., 1., 0., 0., 
  62.637, 3.48, 0., 0., "", "", "", "", "", "", "", 50., 287371., 664.463, 
  39.8, 14.952, 9.473, 16978.068, "", 170.05, 13.57, 1.9, 14.5, 88.469, 5.8, 
  79.19}, {"BRB", "North America", "Barbados", "2020-03-26", 18., 0., 0., 0., 
  62.637, 0., 0., 0., "", "", "", "", "", "", "", 50., 287371., 664.463, 
  39.8, 14.952, 9.473, 16978.068, "", 170.05, 13.57, 1.9, 14.5, 88.469, 5.8, 
  79.19}, {"BRB", "North America", "Barbados", "2020-03-27", 24., 6., 0., 0., 
  83.516, 20.879, 0., 0., "", "", "", "", "", "", "", 50., 287371., 664.463, 
  39.8, 14.952, 9.473, 16978.068, "", 170.05, 13.57, 1.9, 14.5, 88.469, 5.8, 
  79.19}, {"BRB", "North America", "Barbados", "2020-03-28", 24., 0., 0., 0., 
  83.516, 0., 0., 0., "", "", "", "", "", "", "", 73.15, 287371., 664.463, 
  39.8, 14.952, 9.473, 16978.068, "", 170.05, 13.57, 1.9, 14.5, 88.469, 5.8, 
  79.19}, {"BRB", "North America", "Barbados", "2020-03-29", 26., 2., 0., 0., 
  90.475, 6.96, 0., 0., "", "", "", "", "", "", "", 73.15, 287371., 664.463, 
  39.8, 14.952, 9.473, 16978.068, "", 170.05, 13.57, 1.9, 14.5, 88.469, 5.8, 
  79.19}, {"BRB", "North America", "Barbados", "2020-03-30", 33., 7., 0., 0., 
  114.834, 24.359, 0., 0., "", "", "", "", "", "", "", 73.15, 287371., 
  664.463, 39.8, 14.952, 9.473, 16978.068, "", 170.05, 13.57, 1.9, 14.5, 
  88.469, 5.8, 79.19}, {"BRB", "North America", "Barbados", "2020-03-31", 
  34., 1., 0., 0., 118.314, 3.48, 0., 0., "", "", "", "", "", "", "", 73.15, 
  287371., 664.463, 39.8, 14.952, 9.473, 16978.068, "", 170.05, 13.57, 1.9, 
  14.5, 88.469, 5.8, 79.19}, {"BRB", "North America", "Barbados", 
  "2020-04-01", 34., 0., 0., 0., 118.314, 0., 0., 0., "", "", "", "", "", "", 
  "", 73.15, 287371., 664.463, 39.8, 14.952, 9.473, 16978.068, "", 170.05, 
  13.57, 1.9, 14.5, 88.469, 5.8, 79.19}, {"BRB", "North America", "Barbados", 
  "2020-04-02", 45., 11., 0., 0., 156.592, 38.278, 0., 0., "", "", "", "", 
  "", "", "", 73.15, 287371., 664.463, 39.8, 14.952, 9.473, 16978.068, "", 
  170.05, 13.57, 1.9, 14.5, 88.469, 5.8, 79.19}, 
 {"BRB", "North America", "Barbados", "2020-04-03", 45., 0., 0., 0., 156.592, 
  0., 0., 0., "", "", "", "", "", "", "", 83.33, 287371., 664.463, 39.8, 
  14.952, 9.473, 16978.068, "", 170.05, 13.57, 1.9, 14.5, 88.469, 5.8, 
  79.19}, {"BRB", "North America", "Barbados", "2020-04-04", 45., 0., 0., 0., 
  156.592, 0., 0., 0., "", "", "", "", "", "", "", 83.33, 287371., 664.463, 
  39.8, 14.952, 9.473, 16978.068, "", 170.05, 13.57, 1.9, 14.5, 88.469, 5.8, 
  79.19}, {"BRB", "North America", "Barbados", "2020-04-05", 51., 6., 0., 0., 
  177.471, 20.879, 0., 0., "", "", "", "", "", "", "", 83.33, 287371., 
  664.463, 39.8, 14.952, 9.473, 16978.068, "", 170.05, 13.57, 1.9, 14.5, 
  88.469, 5.8, 79.19}, {"BRB", "North America", "Barbados", "2020-04-06", 
  56., 5., 1., 1., 194.87, 17.399, 3.48, 3.48, "", "", "", "", "", "", "", 
  83.33, 287371., 664.463, 39.8, 14.952, 9.473, 16978.068, "", 170.05, 13.57, 
  1.9, 14.5, 88.469, 5.8, 79.19}, {"BRB", "North America", "Barbados", 
  "2020-04-07", 60., 4., 2., 1., 208.789, 13.919, 6.96, 3.48, "", "", "", "", 
  "", "", "", 83.33, 287371., 664.463, 39.8, 14.952, 9.473, 16978.068, "", 
  170.05, 13.57, 1.9, 14.5, 88.469, 5.8, 79.19}, 
 {"BRB", "North America", "Barbados", "2020-04-08", 63., 3., 3., 1., 219.229, 
  10.439, 10.439, 3.48, "", "", "", "", "", "", "", 88.89, 287371., 664.463, 
  39.8, 14.952, 9.473, 16978.068, "", 170.05, 13.57, 1.9, 14.5, 88.469, 5.8, 
  79.19}, {"BRB", "North America", "Barbados", "2020-04-09", 63., 0., 3., 0., 
  219.229, 0., 10.439, 0., "", "", "", "", "", "", "", 88.89, 287371., 
  664.463, 39.8, 14.952, 9.473, 16978.068, "", 170.05, 13.57, 1.9, 14.5, 
  88.469, 5.8, 79.19}, {"BRB", "North America", "Barbados", "2020-04-10", 
  66., 3., 3., 0., 229.668, 10.439, 10.439, 0., "", "", "", "", "", "", "", 
  88.89, 287371., 664.463, 39.8, 14.952, 9.473, 16978.068, "", 170.05, 13.57, 
  1.9, 14.5, 88.469, 5.8, 79.19}, {"BRB", "North America", "Barbados", 
  "2020-04-11", 67., 1., 4., 1., 233.148, 3.48, 13.919, 3.48, "", "", "", "", 
  "", "", "", 88.89, 287371., 664.463, 39.8, 14.952, 9.473, 16978.068, "", 
  170.05, 13.57, 1.9, 14.5, 88.469, 5.8, 79.19}, 
 {"BRB", "North America", "Barbados", "2020-04-12", 68., 1., 4., 0., 236.628, 
  3.48, 13.919, 0., "", "", "", "", "", "", "", 88.89, 287371., 664.463, 
  39.8, 14.952, 9.473, 16978.068, "", 170.05, 13.57, 1.9, 14.5, 88.469, 5.8, 
  79.19}, {"BRB", "North America", "Barbados", "2020-04-13", 71., 3., 4., 0., 
  247.067, 10.439, 13.919, 0., "", "", "", "", "", "", "", 88.89, 287371., 
  664.463, 39.8, 14.952, 9.473, 16978.068, "", 170.05, 13.57, 1.9, 14.5, 
  88.469, 5.8, 79.19}, {"BRB", "North America", "Barbados", "2020-04-14", 
  72., 1., 4., 0., 250.547, 3.48, 13.919, 0., "", "", "", "", "", "", "", 
  88.89, 287371., 664.463, 39.8, 14.952, 9.473, 16978.068, "", 170.05, 13.57, 
  1.9, 14.5, 88.469, 5.8, 79.19}, {"BRB", "North America", "Barbados", 
  "2020-04-15", 73., 1., 5., 1., 254.027, 3.48, 17.399, 3.48, "", "", "", "", 
  "", "", "", 88.89, 287371., 664.463, 39.8, 14.952, 9.473, 16978.068, "", 
  170.05, 13.57, 1.9, 14.5, 88.469, 5.8, 79.19}, 
 {"BRB", "North America", "Barbados", "2020-04-16", 75., 2., 5., 0., 260.987, 
  6.96, 17.399, 0., "", "", "", "", "", "", "", 88.89, 287371., 664.463, 
  39.8, 14.952, 9.473, 16978.068, "", 170.05, 13.57, 1.9, 14.5, 88.469, 5.8, 
  79.19}, {"BRB", "North America", "Barbados", "2020-04-17", 75., 0., 5., 0., 
  260.987, 0., 17.399, 0., "", "", "", "", "", "", "", 88.89, 287371., 
  664.463, 39.8, 14.952, 9.473, 16978.068, "", 170.05, 13.57, 1.9, 14.5, 
  88.469, 5.8, 79.19}, {"BRB", "North America", "Barbados", "2020-04-18", 
  75., 0., 5., 0., 260.987, 0., 17.399, 0., "", "", "", "", "", "", "", 
  88.89, 287371., 664.463, 39.8, 14.952, 9.473, 16978.068, "", 170.05, 13.57, 
  1.9, 14.5, 88.469, 5.8, 79.19}, {"BRB", "North America", "Barbados", 
  "2020-04-19", 75., 0., 5., 0., 260.987, 0., 17.399, 0., "", "", "", "", "", 
  "", "", 88.89, 287371., 664.463, 39.8, 14.952, 9.473, 16978.068, "", 
  170.05, 13.57, 1.9, 14.5, 88.469, 5.8, 79.19}, 
 {"BRB", "North America", "Barbados", "2020-04-20", 75., 0., 5., 0., 260.987, 
  0., 17.399, 0., "", "", "", "", "", "", "", 88.89, 287371., 664.463, 39.8, 
  14.952, 9.473, 16978.068, "", 170.05, 13.57, 1.9, 14.5, 88.469, 5.8, 
  79.19}, {"BRB", "North America", "Barbados", "2020-04-21", 75., 0., 5., 0., 
  260.987, 0., 17.399, 0., "", "", "", "", "", "", "", 88.89, 287371., 
  664.463, 39.8, 14.952, 9.473, 16978.068, "", 170.05, 13.57, 1.9, 14.5, 
  88.469, 5.8, 79.19}, {"BRB", "North America", "Barbados", "2020-04-22", 
  75., 0., 5., 0., 260.987, 0., 17.399, 0., "", "", "", "", "", "", "", 
  88.89, 287371., 664.463, 39.8, 14.952, 9.473, 16978.068, "", 170.05, 13.57, 
  1.9, 14.5, 88.469, 5.8, 79.19}, {"BRB", "North America", "Barbados", 
  "2020-04-23", 76., 1., 6., 1., 264.466, 3.48, 20.879, 3.48, "", "", "", "", 
  "", "", "", 88.89, 287371., 664.463, 39.8, 14.952, 9.473, 16978.068, "", 
  170.05, 13.57, 1.9, 14.5, 88.469, 5.8, 79.19}, 
 {"BRB", "North America", "Barbados", "2020-04-24", 76., 0., 6., 0., 264.466, 
  0., 20.879, 0., "", "", "", "", "", "", "", 88.89, 287371., 664.463, 39.8, 
  14.952, 9.473, 16978.068, "", 170.05, 13.57, 1.9, 14.5, 88.469, 5.8, 
  79.19}, {"BRB", "North America", "Barbados", "2020-04-25", 76., 0., 6., 0., 
  264.466, 0., 20.879, 0., "", "", "", "", "", "", "", 88.89, 287371., 
  664.463, 39.8, 14.952, 9.473, 16978.068, "", 170.05, 13.57, 1.9, 14.5, 
  88.469, 5.8, 79.19}, {"BRB", "North America", "Barbados", "2020-04-26", 
  79., 3., 6., 0., 274.906, 10.439, 20.879, 0., "", "", "", "", "", "", "", 
  88.89, 287371., 664.463, 39.8, 14.952, 9.473, 16978.068, "", 170.05, 13.57, 
  1.9, 14.5, 88.469, 5.8, 79.19}, {"BRB", "North America", "Barbados", 
  "2020-04-27", 79., 0., 6., 0., 274.906, 0., 20.879, 0., "", "", "", "", "", 
  "", "", 88.89, 287371., 664.463, 39.8, 14.952, 9.473, 16978.068, "", 
  170.05, 13.57, 1.9, 14.5, 88.469, 5.8, 79.19}, 
 {"BRB", "North America", "Barbados", "2020-04-28", 80., 1., 6., 0., 278.386, 
  3.48, 20.879, 0., "", "", "", "", "", "", "", 88.89, 287371., 664.463, 
  39.8, 14.952, 9.473, 16978.068, "", 170.05, 13.57, 1.9, 14.5, 88.469, 5.8, 
  79.19}, {"BRB", "North America", "Barbados", "2020-04-29", 80., 0., 6., 0., 
  278.386, 0., 20.879, 0., "", "", "", "", "", "", "", 88.89, 287371., 
  664.463, 39.8, 14.952, 9.473, 16978.068, "", 170.05, 13.57, 1.9, 14.5, 
  88.469, 5.8, 79.19}, {"BRB", "North America", "Barbados", "2020-04-30", 
  80., 0., 7., 1., 278.386, 0., 24.359, 3.48, "", "", "", "", "", "", "", 
  88.89, 287371., 664.463, 39.8, 14.952, 9.473, 16978.068, "", 170.05, 13.57, 
  1.9, 14.5, 88.469, 5.8, 79.19}, {"BRB", "North America", "Barbados", 
  "2020-05-01", 81., 1., 7., 0., 281.866, 3.48, 24.359, 0., "", "", "", "", 
  "", "", "", 88.89, 287371., 664.463, 39.8, 14.952, 9.473, 16978.068, "", 
  170.05, 13.57, 1.9, 14.5, 88.469, 5.8, 79.19}, 
 {"BRB", "North America", "Barbados", "2020-05-02", 81., 0., 7., 0., 281.866, 
  0., 24.359, 0., "", "", "", "", "", "", "", 88.89, 287371., 664.463, 39.8, 
  14.952, 9.473, 16978.068, "", 170.05, 13.57, 1.9, 14.5, 88.469, 5.8, 
  79.19}, {"BRB", "North America", "Barbados", "2020-05-03", 81., 0., 7., 0., 
  281.866, 0., 24.359, 0., "", "", "", "", "", "", "", 88.89, 287371., 
  664.463, 39.8, 14.952, 9.473, 16978.068, "", 170.05, 13.57, 1.9, 14.5, 
  88.469, 5.8, 79.19}, {"BRB", "North America", "Barbados", "2020-05-04", 
  82., 1., 7., 0., 285.345, 3.48, 24.359, 0., "", "", "", "", "", "", "", 
  81.48, 287371., 664.463, 39.8, 14.952, 9.473, 16978.068, "", 170.05, 13.57, 
  1.9, 14.5, 88.469, 5.8, 79.19}, {"BRB", "North America", "Barbados", 
  "2020-05-05", 82., 0., 7., 0., 285.345, 0., 24.359, 0., "", "", "", "", "", 
  "", "", 81.48, 287371., 664.463, 39.8, 14.952, 9.473, 16978.068, "", 
  170.05, 13.57, 1.9, 14.5, 88.469, 5.8, 79.19}, 
 {"BRB", "North America", "Barbados", "2020-05-06", 82., 0., 7., 0., 285.345, 
  0., 24.359, 0., "", "", "", "", "", "", "", 81.48, 287371., 664.463, 39.8, 
  14.952, 9.473, 16978.068, "", 170.05, 13.57, 1.9, 14.5, 88.469, 5.8, 
  79.19}, {"BRB", "North America", "Barbados", "2020-05-07", 82., 0., 7., 0., 
  285.345, 0., 24.359, 0., "", "", "", "", "", "", "", 81.48, 287371., 
  664.463, 39.8, 14.952, 9.473, 16978.068, "", 170.05, 13.57, 1.9, 14.5, 
  88.469, 5.8, 79.19}, {"BRB", "North America", "Barbados", "2020-05-08", 
  82., 0., 7., 0., 285.345, 0., 24.359, 0., "", "", "", "", "", "", "", 
  81.48, 287371., 664.463, 39.8, 14.952, 9.473, 16978.068, "", 170.05, 13.57, 
  1.9, 14.5, 88.469, 5.8, 79.19}, {"BRB", "North America", "Barbados", 
  "2020-05-09", 83., 1., 7., 0., 288.825, 3.48, 24.359, 0., "", "", "", "", 
  "", "", "", 81.48, 287371., 664.463, 39.8, 14.952, 9.473, 16978.068, "", 
  170.05, 13.57, 1.9, 14.5, 88.469, 5.8, 79.19}, 
 {"BRB", "North America", "Barbados", "2020-05-10", 84., 1., 7., 0., 292.305, 
  3.48, 24.359, 0., "", "", "", "", "", "", "", 81.48, 287371., 664.463, 
  39.8, 14.952, 9.473, 16978.068, "", 170.05, 13.57, 1.9, 14.5, 88.469, 5.8, 
  79.19}, {"BRB", "North America", "Barbados", "2020-05-11", 84., 0., 7., 0., 
  292.305, 0., 24.359, 0., "", "", "", "", "", "", "", 81.48, 287371., 
  664.463, 39.8, 14.952, 9.473, 16978.068, "", 170.05, 13.57, 1.9, 14.5, 
  88.469, 5.8, 79.19}, {"BRB", "North America", "Barbados", "2020-05-12", 
  84., 0., 7., 0., 292.305, 0., 24.359, 0., "", "", "", "", "", "", "", 
  81.48, 287371., 664.463, 39.8, 14.952, 9.473, 16978.068, "", 170.05, 13.57, 
  1.9, 14.5, 88.469, 5.8, 79.19}, {"BRB", "North America", "Barbados", 
  "2020-05-13", 85., 1., 7., 0., 295.785, 3.48, 24.359, 0., "", "", "", "", 
  "", "", "", 81.48, 287371., 664.463, 39.8, 14.952, 9.473, 16978.068, "", 
  170.05, 13.57, 1.9, 14.5, 88.469, 5.8, 79.19}, 
 {"BRB", "North America", "Barbados", "2020-05-14", 85., 0., 7., 0., 295.785, 
  0., 24.359, 0., "", "", "", "", "", "", "", 81.48, 287371., 664.463, 39.8, 
  14.952, 9.473, 16978.068, "", 170.05, 13.57, 1.9, 14.5, 88.469, 5.8, 
  79.19}, {"BRB", "North America", "Barbados", "2020-05-15", 85., 0., 7., 0., 
  295.785, 0., 24.359, 0., "", "", "", "", "", "", "", 81.48, 287371., 
  664.463, 39.8, 14.952, 9.473, 16978.068, "", 170.05, 13.57, 1.9, 14.5, 
  88.469, 5.8, 79.19}, {"BRB", "North America", "Barbados", "2020-05-16", 
  85., 0., 7., 0., 295.785, 0., 24.359, 0., "", "", "", "", "", "", "", 
  81.48, 287371., 664.463, 39.8, 14.952, 9.473, 16978.068, "", 170.05, 13.57, 
  1.9, 14.5, 88.469, 5.8, 79.19}, {"BRB", "North America", "Barbados", 
  "2020-05-17", 86., 1., 7., 0., 299.265, 3.48, 24.359, 0., "", "", "", "", 
  "", "", "", 81.48, 287371., 664.463, 39.8, 14.952, 9.473, 16978.068, "", 
  170.05, 13.57, 1.9, 14.5, 88.469, 5.8, 79.19}, 
 {"BRB", "North America", "Barbados", "2020-05-18", 88., 2., 7., 0., 306.224, 
  6.96, 24.359, 0., "", "", "", "", "", "", "", 81.48, 287371., 664.463, 
  39.8, 14.952, 9.473, 16978.068, "", 170.05, 13.57, 1.9, 14.5, 88.469, 5.8, 
  79.19}, {"BRB", "North America", "Barbados", "2020-05-19", 88., 0., 7., 0., 
  306.224, 0., 24.359, 0., "", "", "", "", "", "", "", 81.48, 287371., 
  664.463, 39.8, 14.952, 9.473, 16978.068, "", 170.05, 13.57, 1.9, 14.5, 
  88.469, 5.8, 79.19}, {"BRB", "North America", "Barbados", "2020-05-20", 
  90., 2., 7., 0., 313.184, 6.96, 24.359, 0., "", "", "", "", "", "", "", 
  81.48, 287371., 664.463, 39.8, 14.952, 9.473, 16978.068, "", 170.05, 13.57, 
  1.9, 14.5, 88.469, 5.8, 79.19}, {"BRB", "North America", "Barbados", 
  "2020-05-21", 90., 0., 7., 0., 313.184, 0., 24.359, 0., "", "", "", "", "", 
  "", "", 81.48, 287371., 664.463, 39.8, 14.952, 9.473, 16978.068, "", 
  170.05, 13.57, 1.9, 14.5, 88.469, 5.8, 79.19}, 
 {"BRB", "North America", "Barbados", "2020-05-22", 90., 0., 7., 0., 313.184, 
  0., 24.359, 0., "", "", "", "", "", "", "", 81.48, 287371., 664.463, 39.8, 
  14.952, 9.473, 16978.068, "", 170.05, 13.57, 1.9, 14.5, 88.469, 5.8, 
  79.19}, {"BRB", "North America", "Barbados", "2020-05-23", 90., 0., 7., 0., 
  313.184, 0., 24.359, 0., "", "", "", "", "", "", "", 81.48, 287371., 
  664.463, 39.8, 14.952, 9.473, 16978.068, "", 170.05, 13.57, 1.9, 14.5, 
  88.469, 5.8, 79.19}, {"BRB", "North America", "Barbados", "2020-05-24", 
  92., 2., 7., 0., 320.144, 6.96, 24.359, 0., "", "", "", "", "", "", "", 
  81.48, 287371., 664.463, 39.8, 14.952, 9.473, 16978.068, "", 170.05, 13.57, 
  1.9, 14.5, 88.469, 5.8, 79.19}, {"BRB", "North America", "Barbados", 
  "2020-05-25", 92., 0., 7., 0., 320.144, 0., 24.359, 0., "", "", "", "", "", 
  "", "", 81.48, 287371., 664.463, 39.8, 14.952, 9.473, 16978.068, "", 
  170.05, 13.57, 1.9, 14.5, 88.469, 5.8, 79.19}, 
 {"BRB", "North America", "Barbados", "2020-05-26", 92., 0., 7., 0., 320.144, 
  0., 24.359, 0., "", "", "", "", "", "", "", 81.48, 287371., 664.463, 39.8, 
  14.952, 9.473, 16978.068, "", 170.05, 13.57, 1.9, 14.5, 88.469, 5.8, 
  79.19}, {"BRB", "North America", "Barbados", "2020-05-27", 92., 0., 7., 0., 
  320.144, 0., 24.359, 0., "", "", "", "", "", "", "", 81.48, 287371., 
  664.463, 39.8, 14.952, 9.473, 16978.068, "", 170.05, 13.57, 1.9, 14.5, 
  88.469, 5.8, 79.19}, {"BRB", "North America", "Barbados", "2020-05-28", 
  92., 0., 7., 0., 320.144, 0., 24.359, 0., "", "", "", "", "", "", "", 
  81.48, 287371., 664.463, 39.8, 14.952, 9.473, 16978.068, "", 170.05, 13.57, 
  1.9, 14.5, 88.469, 5.8, 79.19}, {"BRB", "North America", "Barbados", 
  "2020-05-29", 92., 0., 7., 0., 320.144, 0., 24.359, 0., "", "", "", "", "", 
  "", "", 81.48, 287371., 664.463, 39.8, 14.952, 9.473, 16978.068, "", 
  170.05, 13.57, 1.9, 14.5, 88.469, 5.8, 79.19}, 
 {"BRB", "North America", "Barbados", "2020-05-30", 92., 0., 7., 0., 320.144, 
  0., 24.359, 0., "", "", "", "", "", "", "", 81.48, 287371., 664.463, 39.8, 
  14.952, 9.473, 16978.068, "", 170.05, 13.57, 1.9, 14.5, 88.469, 5.8, 
  79.19}, {"BRB", "North America", "Barbados", "2020-05-31", 92., 0., 7., 0., 
  320.144, 0., 24.359, 0., "", "", "", "", "", "", "", 81.48, 287371., 
  664.463, 39.8, 14.952, 9.473, 16978.068, "", 170.05, 13.57, 1.9, 14.5, 
  88.469, 5.8, 79.19}, {"BRB", "North America", "Barbados", "2020-06-01", 
  92., 0., 7., 0., 320.144, 0., 24.359, 0., "", "", "", "", "", "", "", 78.7, 
  287371., 664.463, 39.8, 14.952, 9.473, 16978.068, "", 170.05, 13.57, 1.9, 
  14.5, 88.469, 5.8, 79.19}, {"BRB", "North America", "Barbados", 
  "2020-06-02", 92., 0., 7., 0., 320.144, 0., 24.359, 0., "", "", "", "", "", 
  "", "", 78.7, 287371., 664.463, 39.8, 14.952, 9.473, 16978.068, "", 170.05, 
  13.57, 1.9, 14.5, 88.469, 5.8, 79.19}, {"BRB", "North America", "Barbados", 
  "2020-06-03", 92., 0., 7., 0., 320.144, 0., 24.359, 0., "", "", "", "", "", 
  "", "", 78.7, 287371., 664.463, 39.8, 14.952, 9.473, 16978.068, "", 170.05, 
  13.57, 1.9, 14.5, 88.469, 5.8, 79.19}, {"BRB", "North America", "Barbados", 
  "2020-06-04", 92., 0., 7., 0., 320.144, 0., 24.359, 0., "", "", "", "", "", 
  "", "", 78.7, 287371., 664.463, 39.8, 14.952, 9.473, 16978.068, "", 170.05, 
  13.57, 1.9, 14.5, 88.469, 5.8, 79.19}, {"BRB", "North America", "Barbados", 
  "2020-06-05", 92., 0., 7., 0., 320.144, 0., 24.359, 0., "", "", "", "", "", 
  "", "", 78.7, 287371., 664.463, 39.8, 14.952, 9.473, 16978.068, "", 170.05, 
  13.57, 1.9, 14.5, 88.469, 5.8, 79.19}, {"BRB", "North America", "Barbados", 
  "2020-06-06", 92., 0., 7., 0., 320.144, 0., 24.359, 0., "", "", "", "", "", 
  "", "", 78.7, 287371., 664.463, 39.8, 14.952, 9.473, 16978.068, "", 170.05, 
  13.57, 1.9, 14.5, 88.469, 5.8, 79.19}, {"BRB", "North America", "Barbados", 
  "2020-06-07", 92., 0., 7., 0., 320.144, 0., 24.359, 0., "", "", "", "", "", 
  "", "", 78.7, 287371., 664.463, 39.8, 14.952, 9.473, 16978.068, "", 170.05, 
  13.57, 1.9, 14.5, 88.469, 5.8, 79.19}, {"BRB", "North America", "Barbados", 
  "2020-06-08", 92., 0., 7., 0., 320.144, 0., 24.359, 0., "", "", "", "", "", 
  "", "", 75., 287371., 664.463, 39.8, 14.952, 9.473, 16978.068, "", 170.05, 
  13.57, 1.9, 14.5, 88.469, 5.8, 79.19}, {"BRB", "North America", "Barbados", 
  "2020-06-09", 92., 0., 7., 0., 320.144, 0., 24.359, 0., "", "", "", "", "", 
  "", "", 75., 287371., 664.463, 39.8, 14.952, 9.473, 16978.068, "", 170.05, 
  13.57, 1.9, 14.5, 88.469, 5.8, 79.19}, {"BRB", "North America", "Barbados", 
  "2020-06-10", 92., 0., 7., 0., 320.144, 0., 24.359, 0., "", "", "", "", "", 
  "", "", 75., 287371., 664.463, 39.8, 14.952, 9.473, 16978.068, "", 170.05, 
  13.57, 1.9, 14.5, 88.469, 5.8, 79.19}, {"BRB", "North America", "Barbados", 
  "2020-06-11", 96., 4., 7., 0., 334.063, 13.919, 24.359, 0., "", "", "", "", 
  "", "", "", 75., 287371., 664.463, 39.8, 14.952, 9.473, 16978.068, "", 
  170.05, 13.57, 1.9, 14.5, 88.469, 5.8, 79.19}, 
 {"BRB", "North America", "Barbados", "2020-06-12", 96., 0., 7., 0., 334.063, 
  0., 24.359, 0., "", "", "", "", "", "", "", 75., 287371., 664.463, 39.8, 
  14.952, 9.473, 16978.068, "", 170.05, 13.57, 1.9, 14.5, 88.469, 5.8, 
  79.19}, {"BRB", "North America", "Barbados", "2020-06-13", 96., 0., 7., 0., 
  334.063, 0., 24.359, 0., "", "", "", "", "", "", "", 75., 287371., 664.463, 
  39.8, 14.952, 9.473, 16978.068, "", 170.05, 13.57, 1.9, 14.5, 88.469, 5.8, 
  79.19}, {"BRB", "North America", "Barbados", "2020-06-14", 96., 0., 7., 0., 
  334.063, 0., 24.359, 0., "", "", "", "", "", "", "", 75., 287371., 664.463, 
  39.8, 14.952, 9.473, 16978.068, "", 170.05, 13.57, 1.9, 14.5, 88.469, 5.8, 
  79.19}, {"BRB", "North America", "Barbados", "2020-06-15", 96., 0., 7., 0., 
  334.063, 0., 24.359, 0., "", "", "", "", "", "", "", 66.67, 287371., 
  664.463, 39.8, 14.952, 9.473, 16978.068, "", 170.05, 13.57, 1.9, 14.5, 
  88.469, 5.8, 79.19}, {"BRB", "North America", "Barbados", "2020-06-16", 
  97., 1., 7., 0., 337.543, 3.48, 24.359, 0., "", "", "", "", "", "", "", 
  66.67, 287371., 664.463, 39.8, 14.952, 9.473, 16978.068, "", 170.05, 13.57, 
  1.9, 14.5, 88.469, 5.8, 79.19}, {"BRB", "North America", "Barbados", 
  "2020-06-17", 97., 0., 7., 0., 337.543, 0., 24.359, 0., "", "", "", "", "", 
  "", "", 66.67, 287371., 664.463, 39.8, 14.952, 9.473, 16978.068, "", 
  170.05, 13.57, 1.9, 14.5, 88.469, 5.8, 79.19}, 
 {"BRB", "North America", "Barbados", "2020-06-18", 97., 0., 7., 0., 337.543, 
  0., 24.359, 0., "", "", "", "", "", "", "", 66.67, 287371., 664.463, 39.8, 
  14.952, 9.473, 16978.068, "", 170.05, 13.57, 1.9, 14.5, 88.469, 5.8, 
  79.19}, {"BRB", "North America", "Barbados", "2020-06-19", 97., 0., 7., 0., 
  337.543, 0., 24.359, 0., "", "", "", "", "", "", "", 66.67, 287371., 
  664.463, 39.8, 14.952, 9.473, 16978.068, "", 170.05, 13.57, 1.9, 14.5, 
  88.469, 5.8, 79.19}, {"BRB", "North America", "Barbados", "2020-06-20", 
  97., 0., 7., 0., 337.543, 0., 24.359, 0., "", "", "", "", "", "", "", 
  66.67, 287371., 664.463, 39.8, 14.952, 9.473, 16978.068, "", 170.05, 13.57, 
  1.9, 14.5, 88.469, 5.8, 79.19}, {"BRB", "North America", "Barbados", 
  "2020-06-21", 97., 0., 7., 0., 337.543, 0., 24.359, 0., "", "", "", "", "", 
  "", "", 66.67, 287371., 664.463, 39.8, 14.952, 9.473, 16978.068, "", 
  170.05, 13.57, 1.9, 14.5, 88.469, 5.8, 79.19}, 
 {"BRB", "North America", "Barbados", "2020-06-22", 97., 0., 7., 0., 337.543, 
  0., 24.359, 0., "", "", "", "", "", "", "", 66.67, 287371., 664.463, 39.8, 
  14.952, 9.473, 16978.068, "", 170.05, 13.57, 1.9, 14.5, 88.469, 5.8, 
  79.19}, {"BRB", "North America", "Barbados", "2020-06-23", 97., 0., 7., 0., 
  337.543, 0., 24.359, 0., "", "", "", "", "", "", "", 66.67, 287371., 
  664.463, 39.8, 14.952, 9.473, 16978.068, "", 170.05, 13.57, 1.9, 14.5, 
  88.469, 5.8, 79.19}, {"BRB", "North America", "Barbados", "2020-06-24", 
  97., 0., 7., 0., 337.543, 0., 24.359, 0., "", "", "", "", "", "", "", 
  66.67, 287371., 664.463, 39.8, 14.952, 9.473, 16978.068, "", 170.05, 13.57, 
  1.9, 14.5, 88.469, 5.8, 79.19}, {"BRB", "North America", "Barbados", 
  "2020-06-25", 97., 0., 7., 0., 337.543, 0., 24.359, 0., "", "", "", "", "", 
  "", "", 66.67, 287371., 664.463, 39.8, 14.952, 9.473, 16978.068, "", 
  170.05, 13.57, 1.9, 14.5, 88.469, 5.8, 79.19}, 
 {"BRB", "North America", "Barbados", "2020-06-26", 97., 0., 7., 0., 337.543, 
  0., 24.359, 0., "", "", "", "", "", "", "", 66.67, 287371., 664.463, 39.8, 
  14.952, 9.473, 16978.068, "", 170.05, 13.57, 1.9, 14.5, 88.469, 5.8, 
  79.19}, {"BRB", "North America", "Barbados", "2020-06-27", 97., 0., 7., 0., 
  337.543, 0., 24.359, 0., "", "", "", "", "", "", "", 66.67, 287371., 
  664.463, 39.8, 14.952, 9.473, 16978.068, "", 170.05, 13.57, 1.9, 14.5, 
  88.469, 5.8, 79.19}, {"BRB", "North America", "Barbados", "2020-06-28", 
  97., 0., 7., 0., 337.543, 0., 24.359, 0., "", "", "", "", "", "", "", 
  66.67, 287371., 664.463, 39.8, 14.952, 9.473, 16978.068, "", 170.05, 13.57, 
  1.9, 14.5, 88.469, 5.8, 79.19}, {"BRB", "North America", "Barbados", 
  "2020-06-29", 97., 0., 7., 0., 337.543, 0., 24.359, 0., "", "", "", "", "", 
  "", "", 66.67, 287371., 664.463, 39.8, 14.952, 9.473, 16978.068, "", 
  170.05, 13.57, 1.9, 14.5, 88.469, 5.8, 79.19}, 
 {"BRB", "North America", "Barbados", "2020-06-30", 97., 0., 7., 0., 337.543, 
  0., 24.359, 0., "", "", "", "", "", "", "", "", 287371., 664.463, 39.8, 
  14.952, 9.473, 16978.068, "", 170.05, 13.57, 1.9, 14.5, 88.469, 5.8, 
  79.19}, {"BRB", "North America", "Barbados", "2020-07-01", 97., 0., 7., 0., 
  337.543, 0., 24.359, 0., "", "", "", "", "", "", "", "", 287371., 664.463, 
  39.8, 14.952, 9.473, 16978.068, "", 170.05, 13.57, 1.9, 14.5, 88.469, 5.8, 
  79.19}, {"BRB", "North America", "Barbados", "2020-07-02", 97., 0., 7., 0., 
  337.543, 0., 24.359, 0., "", "", "", "", "", "", "", "", 287371., 664.463, 
  39.8, 14.952, 9.473, 16978.068, "", 170.05, 13.57, 1.9, 14.5, 88.469, 5.8, 
  79.19}, {"BRB", "North America", "Barbados", "2020-07-03", 97., 0., 7., 0., 
  337.543, 0., 24.359, 0., "", "", "", "", "", "", "", "", 287371., 664.463, 
  39.8, 14.952, 9.473, 16978.068, "", 170.05, 13.57, 1.9, 14.5, 88.469, 5.8, 
  79.19}, {"BRB", "North America", "Barbados", "2020-07-04", 97., 0., 7., 0., 
  337.543, 0., 24.359, 0., "", "", "", "", "", "", "", "", 287371., 664.463, 
  39.8, 14.952, 9.473, 16978.068, "", 170.05, 13.57, 1.9, 14.5, 88.469, 5.8, 
  79.19}, {"BRB", "North America", "Barbados", "2020-07-05", 97., 0., 7., 0., 
  337.543, 0., 24.359, 0., "", "", "", "", "", "", "", "", 287371., 664.463, 
  39.8, 14.952, 9.473, 16978.068, "", 170.05, 13.57, 1.9, 14.5, 88.469, 5.8, 
  79.19}, {"BRB", "North America", "Barbados", "2020-07-06", 98., 1., 7., 0., 
  341.023, 3.48, 24.359, 0., "", "", "", "", "", "", "", "", 287371., 
  664.463, 39.8, 14.952, 9.473, 16978.068, "", 170.05, 13.57, 1.9, 14.5, 
  88.469, 5.8, 79.19}, {"BRB", "North America", "Barbados", "2020-07-07", 
  98., 0., 7., 0., 341.023, 0., 24.359, 0., "", "", "", "", "", "", "", "", 
  287371., 664.463, 39.8, 14.952, 9.473, 16978.068, "", 170.05, 13.57, 1.9, 
  14.5, 88.469, 5.8, 79.19}, {"BRB", "North America", "Barbados", 
  "2020-07-08", 98., 0., 7., 0., 341.023, 0., 24.359, 0., "", "", "", "", "", 
  "", "", "", 287371., 664.463, 39.8, 14.952, 9.473, 16978.068, "", 170.05, 
  13.57, 1.9, 14.5, 88.469, 5.8, 79.19}, {"BLR", "Europe", "Belarus", 
  "2019-12-31", 0., 0., 0., 0., 0., 0., 0., 0., "", "", "", "", "", "", "", 
  "", 9.449321*^6, 46.858, 40.3, 14.799, 9.788, 17167.967, "", 443.129, 5.18, 
  10.5, 46.1, "", 11., 74.79}, {"BLR", "Europe", "Belarus", "2020-01-01", 0., 
  0., 0., 0., 0., 0., 0., 0., "", "", "", "", "", "", "", 0., 9.449321*^6, 
  46.858, 40.3, 14.799, 9.788, 17167.967, "", 443.129, 5.18, 10.5, 46.1, "", 
  11., 74.79}, {"BLR", "Europe", "Belarus", "2020-01-02", 0., 0., 0., 0., 0., 
  0., 0., 0., "", "", "", "", "", "", "", 0., 9.449321*^6, 46.858, 40.3, 
  14.799, 9.788, 17167.967, "", 443.129, 5.18, 10.5, 46.1, "", 11., 74.79}, 
 {"BLR", "Europe", "Belarus", "2020-01-03", 0., 0., 0., 0., 0., 0., 0., 0., 
  "", "", "", "", "", "", "", 0., 9.449321*^6, 46.858, 40.3, 14.799, 9.788, 
  17167.967, "", 443.129, 5.18, 10.5, 46.1, "", 11., 74.79}, 
 {"BLR", "Europe", "Belarus", "2020-01-04", 0., 0., 0., 0., 0., 0., 0., 0., 
  "", "", "", "", "", "", "", 0., 9.449321*^6, 46.858, 40.3, 14.799, 9.788, 
  17167.967, "", 443.129, 5.18, 10.5, 46.1, "", 11., 74.79}, 
 {"BLR", "Europe", "Belarus", "2020-01-05", 0., 0., 0., 0., 0., 0., 0., 0., 
  "", "", "", "", "", "", "", 0., 9.449321*^6, 46.858, 40.3, 14.799, 9.788, 
  17167.967, "", 443.129, 5.18, 10.5, 46.1, "", 11., 74.79}, 
 {"BLR", "Europe", "Belarus", "2020-01-06", 0., 0., 0., 0., 0., 0., 0., 0., 
  "", "", "", "", "", "", "", 0., 9.449321*^6, 46.858, 40.3, 14.799, 9.788, 
  17167.967, "", 443.129, 5.18, 10.5, 46.1, "", 11., 74.79}, 
 {"BLR", "Europe", "Belarus", "2020-01-07", 0., 0., 0., 0., 0., 0., 0., 0., 
  "", "", "", "", "", "", "", 0., 9.449321*^6, 46.858, 40.3, 14.799, 9.788, 
  17167.967, "", 443.129, 5.18, 10.5, 46.1, "", 11., 74.79}, 
 {"BLR", "Europe", "Belarus", "2020-01-08", 0., 0., 0., 0., 0., 0., 0., 0., 
  "", "", "", "", "", "", "", 0., 9.449321*^6, 46.858, 40.3, 14.799, 9.788, 
  17167.967, "", 443.129, 5.18, 10.5, 46.1, "", 11., 74.79}, 
 {"BLR", "Europe", "Belarus", "2020-01-09", 0., 0., 0., 0., 0., 0., 0., 0., 
  "", "", "", "", "", "", "", 0., 9.449321*^6, 46.858, 40.3, 14.799, 9.788, 
  17167.967, "", 443.129, 5.18, 10.5, 46.1, "", 11., 74.79}, 
 {"BLR", "Europe", "Belarus", "2020-01-10", 0., 0., 0., 0., 0., 0., 0., 0., 
  "", "", "", "", "", "", "", 0., 9.449321*^6, 46.858, 40.3, 14.799, 9.788, 
  17167.967, "", 443.129, 5.18, 10.5, 46.1, "", 11., 74.79}, 
 {"BLR", "Europe", "Belarus", "2020-01-11", 0., 0., 0., 0., 0., 0., 0., 0., 
  "", "", "", "", "", "", "", 0., 9.449321*^6, 46.858, 40.3, 14.799, 9.788, 
  17167.967, "", 443.129, 5.18, 10.5, 46.1, "", 11., 74.79}, 
 {"BLR", "Europe", "Belarus", "2020-01-12", 0., 0., 0., 0., 0., 0., 0., 0., 
  "", "", "", "", "", "", "", 0., 9.449321*^6, 46.858, 40.3, 14.799, 9.788, 
  17167.967, "", 443.129, 5.18, 10.5, 46.1, "", 11., 74.79}, 
 {"BLR", "Europe", "Belarus", "2020-01-13", 0., 0., 0., 0., 0., 0., 0., 0., 
  "", "", "", "", "", "", "", 0., 9.449321*^6, 46.858, 40.3, 14.799, 9.788, 
  17167.967, "", 443.129, 5.18, 10.5, 46.1, "", 11., 74.79}, 
 {"BLR", "Europe", "Belarus", "2020-01-14", 0., 0., 0., 0., 0., 0., 0., 0., 
  "", "", "", "", "", "", "", 0., 9.449321*^6, 46.858, 40.3, 14.799, 9.788, 
  17167.967, "", 443.129, 5.18, 10.5, 46.1, "", 11., 74.79}, 
 {"BLR", "Europe", "Belarus", "2020-01-15", 0., 0., 0., 0., 0., 0., 0., 0., 
  "", "", "", "", "", "", "", 0., 9.449321*^6, 46.858, 40.3, 14.799, 9.788, 
  17167.967, "", 443.129, 5.18, 10.5, 46.1, "", 11., 74.79}, 
 {"BLR", "Europe", "Belarus", "2020-01-16", 0., 0., 0., 0., 0., 0., 0., 0., 
  "", "", "", "", "", "", "", 0., 9.449321*^6, 46.858, 40.3, 14.799, 9.788, 
  17167.967, "", 443.129, 5.18, 10.5, 46.1, "", 11., 74.79}, 
 {"BLR", "Europe", "Belarus", "2020-01-17", 0., 0., 0., 0., 0., 0., 0., 0., 
  "", "", "", "", "", "", "", 0., 9.449321*^6, 46.858, 40.3, 14.799, 9.788, 
  17167.967, "", 443.129, 5.18, 10.5, 46.1, "", 11., 74.79}, 
 {"BLR", "Europe", "Belarus", "2020-01-18", 0., 0., 0., 0., 0., 0., 0., 0., 
  "", "", "", "", "", "", "", 0., 9.449321*^6, 46.858, 40.3, 14.799, 9.788, 
  17167.967, "", 443.129, 5.18, 10.5, 46.1, "", 11., 74.79}, 
 {"BLR", "Europe", "Belarus", "2020-01-19", 0., 0., 0., 0., 0., 0., 0., 0., 
  "", "", "", "", "", "", "", 0., 9.449321*^6, 46.858, 40.3, 14.799, 9.788, 
  17167.967, "", 443.129, 5.18, 10.5, 46.1, "", 11., 74.79}, 
 {"BLR", "Europe", "Belarus", "2020-01-20", 0., 0., 0., 0., 0., 0., 0., 0., 
  "", "", "", "", "", "", "", 0., 9.449321*^6, 46.858, 40.3, 14.799, 9.788, 
  17167.967, "", 443.129, 5.18, 10.5, 46.1, "", 11., 74.79}, 
 {"BLR", "Europe", "Belarus", "2020-01-21", 0., 0., 0., 0., 0., 0., 0., 0., 
  "", "", "", "", "", "", "", 0., 9.449321*^6, 46.858, 40.3, 14.799, 9.788, 
  17167.967, "", 443.129, 5.18, 10.5, 46.1, "", 11., 74.79}, 
 {"BLR", "Europe", "Belarus", "2020-01-22", 0., 0., 0., 0., 0., 0., 0., 0., 
  "", "", "", "", "", "", "", 0., 9.449321*^6, 46.858, 40.3, 14.799, 9.788, 
  17167.967, "", 443.129, 5.18, 10.5, 46.1, "", 11., 74.79}, 
 {"BLR", "Europe", "Belarus", "2020-01-23", 0., 0., 0., 0., 0., 0., 0., 0., 
  "", "", "", "", "", "", "", 0., 9.449321*^6, 46.858, 40.3, 14.799, 9.788, 
  17167.967, "", 443.129, 5.18, 10.5, 46.1, "", 11., 74.79}, 
 {"BLR", "Europe", "Belarus", "2020-01-24", 0., 0., 0., 0., 0., 0., 0., 0., 
  "", "", "", "", "", "", "", 0., 9.449321*^6, 46.858, 40.3, 14.799, 9.788, 
  17167.967, "", 443.129, 5.18, 10.5, 46.1, "", 11., 74.79}, 
 {"BLR", "Europe", "Belarus", "2020-01-25", 0., 0., 0., 0., 0., 0., 0., 0., 
  "", "", "", "", "", "", "", 0., 9.449321*^6, 46.858, 40.3, 14.799, 9.788, 
  17167.967, "", 443.129, 5.18, 10.5, 46.1, "", 11., 74.79}, 
 {"BLR", "Europe", "Belarus", "2020-01-26", 0., 0., 0., 0., 0., 0., 0., 0., 
  "", "", "", "", "", "", "", 0., 9.449321*^6, 46.858, 40.3, 14.799, 9.788, 
  17167.967, "", 443.129, 5.18, 10.5, 46.1, "", 11., 74.79}, 
 {"BLR", "Europe", "Belarus", "2020-01-27", 0., 0., 0., 0., 0., 0., 0., 0., 
  "", "", "", "", "", "", "", 0., 9.449321*^6, 46.858, 40.3, 14.799, 9.788, 
  17167.967, "", 443.129, 5.18, 10.5, 46.1, "", 11., 74.79}, 
 {"BLR", "Europe", "Belarus", "2020-01-28", 0., 0., 0., 0., 0., 0., 0., 0., 
  "", "", "", "", "", "", "", 0., 9.449321*^6, 46.858, 40.3, 14.799, 9.788, 
  17167.967, "", 443.129, 5.18, 10.5, 46.1, "", 11., 74.79}, 
 {"BLR", "Europe", "Belarus", "2020-01-29", 0., 0., 0., 0., 0., 0., 0., 0., 
  "", "", "", "", "", "", "", 0., 9.449321*^6, 46.858, 40.3, 14.799, 9.788, 
  17167.967, "", 443.129, 5.18, 10.5, 46.1, "", 11., 74.79}, 
 {"BLR", "Europe", "Belarus", "2020-01-30", 0., 0., 0., 0., 0., 0., 0., 0., 
  "", "", "", "", "", "", "", 0., 9.449321*^6, 46.858, 40.3, 14.799, 9.788, 
  17167.967, "", 443.129, 5.18, 10.5, 46.1, "", 11., 74.79}, 
 {"BLR", "Europe", "Belarus", "2020-01-31", 0., 0., 0., 0., 0., 0., 0., 0., 
  "", "", "", "", "", "", "", 0., 9.449321*^6, 46.858, 40.3, 14.799, 9.788, 
  17167.967, "", 443.129, 5.18, 10.5, 46.1, "", 11., 74.79}, 
 {"BLR", "Europe", "Belarus", "2020-02-01", 0., 0., 0., 0., 0., 0., 0., 0., 
  "", "", "", "", "", "", "", 0., 9.449321*^6, 46.858, 40.3, 14.799, 9.788, 
  17167.967, "", 443.129, 5.18, 10.5, 46.1, "", 11., 74.79}, 
 {"BLR", "Europe", "Belarus", "2020-02-02", 0., 0., 0., 0., 0., 0., 0., 0., 
  "", "", "", "", "", "", "", 0., 9.449321*^6, 46.858, 40.3, 14.799, 9.788, 
  17167.967, "", 443.129, 5.18, 10.5, 46.1, "", 11., 74.79}, 
 {"BLR", "Europe", "Belarus", "2020-02-03", 0., 0., 0., 0., 0., 0., 0., 0., 
  "", "", "", "", "", "", "", 0., 9.449321*^6, 46.858, 40.3, 14.799, 9.788, 
  17167.967, "", 443.129, 5.18, 10.5, 46.1, "", 11., 74.79}, 
 {"BLR", "Europe", "Belarus", "2020-02-04", 0., 0., 0., 0., 0., 0., 0., 0., 
  "", "", "", "", "", "", "", 0., 9.449321*^6, 46.858, 40.3, 14.799, 9.788, 
  17167.967, "", 443.129, 5.18, 10.5, 46.1, "", 11., 74.79}, 
 {"BLR", "Europe", "Belarus", "2020-02-05", 0., 0., 0., 0., 0., 0., 0., 0., 
  "", "", "", "", "", "", "", 0., 9.449321*^6, 46.858, 40.3, 14.799, 9.788, 
  17167.967, "", 443.129, 5.18, 10.5, 46.1, "", 11., 74.79}, 
 {"BLR", "Europe", "Belarus", "2020-02-06", 0., 0., 0., 0., 0., 0., 0., 0., 
  "", "", "", "", "", "", "", 0., 9.449321*^6, 46.858, 40.3, 14.799, 9.788, 
  17167.967, "", 443.129, 5.18, 10.5, 46.1, "", 11., 74.79}, 
 {"BLR", "Europe", "Belarus", "2020-02-07", 0., 0., 0., 0., 0., 0., 0., 0., 
  "", "", "", "", "", "", "", 0., 9.449321*^6, 46.858, 40.3, 14.799, 9.788, 
  17167.967, "", 443.129, 5.18, 10.5, 46.1, "", 11., 74.79}, 
 {"BLR", "Europe", "Belarus", "2020-02-08", 0., 0., 0., 0., 0., 0., 0., 0., 
  "", "", "", "", "", "", "", 0., 9.449321*^6, 46.858, 40.3, 14.799, 9.788, 
  17167.967, "", 443.129, 5.18, 10.5, 46.1, "", 11., 74.79}, 
 {"BLR", "Europe", "Belarus", "2020-02-09", 0., 0., 0., 0., 0., 0., 0., 0., 
  "", "", "", "", "", "", "", 0., 9.449321*^6, 46.858, 40.3, 14.799, 9.788, 
  17167.967, "", 443.129, 5.18, 10.5, 46.1, "", 11., 74.79}, 
 {"BLR", "Europe", "Belarus", "2020-02-10", 0., 0., 0., 0., 0., 0., 0., 0., 
  "", "", "", "", "", "", "", 0., 9.449321*^6, 46.858, 40.3, 14.799, 9.788, 
  17167.967, "", 443.129, 5.18, 10.5, 46.1, "", 11., 74.79}, 
 {"BLR", "Europe", "Belarus", "2020-02-11", 0., 0., 0., 0., 0., 0., 0., 0., 
  "", "", "", "", "", "", "", 0., 9.449321*^6, 46.858, 40.3, 14.799, 9.788, 
  17167.967, "", 443.129, 5.18, 10.5, 46.1, "", 11., 74.79}, 
 {"BLR", "Europe", "Belarus", "2020-02-12", 0., 0., 0., 0., 0., 0., 0., 0., 
  "", "", "", "", "", "", "", 0., 9.449321*^6, 46.858, 40.3, 14.799, 9.788, 
  17167.967, "", 443.129, 5.18, 10.5, 46.1, "", 11., 74.79}, 
 {"BLR", "Europe", "Belarus", "2020-02-13", 0., 0., 0., 0., 0., 0., 0., 0., 
  "", "", "", "", "", "", "", 0., 9.449321*^6, 46.858, 40.3, 14.799, 9.788, 
  17167.967, "", 443.129, 5.18, 10.5, 46.1, "", 11., 74.79}, 
 {"BLR", "Europe", "Belarus", "2020-02-14", 0., 0., 0., 0., 0., 0., 0., 0., 
  "", "", "", "", "", "", "", 0., 9.449321*^6, 46.858, 40.3, 14.799, 9.788, 
  17167.967, "", 443.129, 5.18, 10.5, 46.1, "", 11., 74.79}, 
 {"BLR", "Europe", "Belarus", "2020-02-15", 0., 0., 0., 0., 0., 0., 0., 0., 
  "", "", "", "", "", "", "", 0., 9.449321*^6, 46.858, 40.3, 14.799, 9.788, 
  17167.967, "", 443.129, 5.18, 10.5, 46.1, "", 11., 74.79}, 
 {"BLR", "Europe", "Belarus", "2020-02-16", 0., 0., 0., 0., 0., 0., 0., 0., 
  "", "", "", "", "", "", "", 0., 9.449321*^6, 46.858, 40.3, 14.799, 9.788, 
  17167.967, "", 443.129, 5.18, 10.5, 46.1, "", 11., 74.79}, 
 {"BLR", "Europe", "Belarus", "2020-02-17", 0., 0., 0., 0., 0., 0., 0., 0., 
  "", "", "", "", "", "", "", 0., 9.449321*^6, 46.858, 40.3, 14.799, 9.788, 
  17167.967, "", 443.129, 5.18, 10.5, 46.1, "", 11., 74.79}, 
 {"BLR", "Europe", "Belarus", "2020-02-18", 0., 0., 0., 0., 0., 0., 0., 0., 
  "", "", "", "", "", "", "", 0., 9.449321*^6, 46.858, 40.3, 14.799, 9.788, 
  17167.967, "", 443.129, 5.18, 10.5, 46.1, "", 11., 74.79}, 
 {"BLR", "Europe", "Belarus", "2020-02-19", 0., 0., 0., 0., 0., 0., 0., 0., 
  "", "", "", "", "", "", "", 0., 9.449321*^6, 46.858, 40.3, 14.799, 9.788, 
  17167.967, "", 443.129, 5.18, 10.5, 46.1, "", 11., 74.79}, 
 {"BLR", "Europe", "Belarus", "2020-02-20", 0., 0., 0., 0., 0., 0., 0., 0., 
  "", "", "", "", "", "", "", 0., 9.449321*^6, 46.858, 40.3, 14.799, 9.788, 
  17167.967, "", 443.129, 5.18, 10.5, 46.1, "", 11., 74.79}, 
 {"BLR", "Europe", "Belarus", "2020-02-21", 0., 0., 0., 0., 0., 0., 0., 0., 
  "", "", "", "", "", "", "", 0., 9.449321*^6, 46.858, 40.3, 14.799, 9.788, 
  17167.967, "", 443.129, 5.18, 10.5, 46.1, "", 11., 74.79}, 
 {"BLR", "Europe", "Belarus", "2020-02-22", 0., 0., 0., 0., 0., 0., 0., 0., 
  "", "", "", "", "", "", "", 0., 9.449321*^6, 46.858, 40.3, 14.799, 9.788, 
  17167.967, "", 443.129, 5.18, 10.5, 46.1, "", 11., 74.79}, 
 {"BLR", "Europe", "Belarus", "2020-02-23", 0., 0., 0., 0., 0., 0., 0., 0., 
  "", "", "", "", "", "", "", 0., 9.449321*^6, 46.858, 40.3, 14.799, 9.788, 
  17167.967, "", 443.129, 5.18, 10.5, 46.1, "", 11., 74.79}, 
 {"BLR", "Europe", "Belarus", "2020-02-24", 0., 0., 0., 0., 0., 0., 0., 0., 
  "", "", "", "", "", "", "", 0., 9.449321*^6, 46.858, 40.3, 14.799, 9.788, 
  17167.967, "", 443.129, 5.18, 10.5, 46.1, "", 11., 74.79}, 
 {"BLR", "Europe", "Belarus", "2020-02-25", 0., 0., 0., 0., 0., 0., 0., 0., 
  "", "", "", "", "", "", "", 0., 9.449321*^6, 46.858, 40.3, 14.799, 9.788, 
  17167.967, "", 443.129, 5.18, 10.5, 46.1, "", 11., 74.79}, 
 {"BLR", "Europe", "Belarus", "2020-02-26", 0., 0., 0., 0., 0., 0., 0., 0., 
  "", "", "", "", "", "", "", 0., 9.449321*^6, 46.858, 40.3, 14.799, 9.788, 
  17167.967, "", 443.129, 5.18, 10.5, 46.1, "", 11., 74.79}, 
 {"BLR", "Europe", "Belarus", "2020-02-27", 0., 0., 0., 0., 0., 0., 0., 0., 
  "", "", "", "", "", "", "", 0., 9.449321*^6, 46.858, 40.3, 14.799, 9.788, 
  17167.967, "", 443.129, 5.18, 10.5, 46.1, "", 11., 74.79}, 
 {"BLR", "Europe", "Belarus", "2020-02-28", 1., 1., 0., 0., 0.106, 0.106, 0., 
  0., "", "", "", "", "", "", "", 0., 9.449321*^6, 46.858, 40.3, 14.799, 
  9.788, 17167.967, "", 443.129, 5.18, 10.5, 46.1, "", 11., 74.79}, 
 {"BLR", "Europe", "Belarus", "2020-02-29", 1., 0., 0., 0., 0.106, 0., 0., 
  0., "", "", "", "", "", "", "", 0., 9.449321*^6, 46.858, 40.3, 14.799, 
  9.788, 17167.967, "", 443.129, 5.18, 10.5, 46.1, "", 11., 74.79}, 
 {"BLR", "Europe", "Belarus", "2020-03-01", 1., 0., 0., 0., 0.106, 0., 0., 
  0., "", "", "", "", "", "", "", 0., 9.449321*^6, 46.858, 40.3, 14.799, 
  9.788, 17167.967, "", 443.129, 5.18, 10.5, 46.1, "", 11., 74.79}, 
 {"BLR", "Europe", "Belarus", "2020-03-02", 1., 0., 0., 0., 0.106, 0., 0., 
  0., "", "", "", "", "", "", "", 0., 9.449321*^6, 46.858, 40.3, 14.799, 
  9.788, 17167.967, "", 443.129, 5.18, 10.5, 46.1, "", 11., 74.79}, 
 {"BLR", "Europe", "Belarus", "2020-03-03", "", "", "", "", "", "", "", "", 
  5000., "", 0.529, "", "", "", "tests performed", 0., 9.449321*^6, 46.858, 
  40.3, 14.799, 9.788, 17167.967, "", 443.129, 5.18, 10.5, 46.1, "", 11., 
  74.79}, {"BLR", "Europe", "Belarus", "2020-03-04", 4., 3., 0., 0., 0.423, 
  0.317, 0., 0., "", "", "", "", "", "", "tests performed", 0., 9.449321*^6, 
  46.858, 40.3, 14.799, 9.788, 17167.967, "", 443.129, 5.18, 10.5, 46.1, "", 
  11., 74.79}, {"BLR", "Europe", "Belarus", "2020-03-05", 6., 2., 0., 0., 
  0.635, 0.212, 0., 0., "", "", "", "", "", "", "tests performed", 0., 
  9.449321*^6, 46.858, 40.3, 14.799, 9.788, 17167.967, "", 443.129, 5.18, 
  10.5, 46.1, "", 11., 74.79}, {"BLR", "Europe", "Belarus", "2020-03-06", "", 
  "", "", "", "", "", "", "", "", "", "", "", "", "", "tests performed", 0., 
  9.449321*^6, 46.858, 40.3, 14.799, 9.788, 17167.967, "", 443.129, 5.18, 
  10.5, 46.1, "", 11., 74.79}, {"BLR", "Europe", "Belarus", "2020-03-07", "", 
  "", "", "", "", "", "", "", "", "", "", "", "", "", "tests performed", 0., 
  9.449321*^6, 46.858, 40.3, 14.799, 9.788, 17167.967, "", 443.129, 5.18, 
  10.5, 46.1, "", 11., 74.79}, {"BLR", "Europe", "Belarus", "2020-03-08", "", 
  "", "", "", "", "", "", "", "", "", "", "", "", "", "tests performed", 0., 
  9.449321*^6, 46.858, 40.3, 14.799, 9.788, 17167.967, "", 443.129, 5.18, 
  10.5, 46.1, "", 11., 74.79}, {"BLR", "Europe", "Belarus", "2020-03-09", "", 
  "", "", "", "", "", "", "", "", "", "", "", "", "", "tests performed", 0., 
  9.449321*^6, 46.858, 40.3, 14.799, 9.788, 17167.967, "", 443.129, 5.18, 
  10.5, 46.1, "", 11., 74.79}, {"BLR", "Europe", "Belarus", "2020-03-10", "", 
  "", "", "", "", "", "", "", "", "", "", "", 611., 0.065, "tests performed", 
  0., 9.449321*^6, 46.858, 40.3, 14.799, 9.788, 17167.967, "", 443.129, 5.18, 
  10.5, 46.1, "", 11., 74.79}, {"BLR", "Europe", "Belarus", "2020-03-11", 9., 
  3., 0., 0., 0.952, 0.317, 0., 0., "", "", "", "", 611., 0.065, 
  "tests performed", 0., 9.449321*^6, 46.858, 40.3, 14.799, 9.788, 17167.967, 
  "", 443.129, 5.18, 10.5, 46.1, "", 11., 74.79}, 
 {"BLR", "Europe", "Belarus", "2020-03-12", 12., 3., 0., 0., 1.27, 0.317, 0., 
  0., 10500., "", 1.111, "", 611., 0.065, "tests performed", 0., 9.449321*^6, 
  46.858, 40.3, 14.799, 9.788, 17167.967, "", 443.129, 5.18, 10.5, 46.1, "", 
  11., 74.79}, {"BLR", "Europe", "Belarus", "2020-03-13", 21., 9., 0., 0., 
  2.222, 0.952, 0., 0., "", "", "", "", 720., 0.076, "tests performed", 0., 
  9.449321*^6, 46.858, 40.3, 14.799, 9.788, 17167.967, "", 443.129, 5.18, 
  10.5, 46.1, "", 11., 74.79}, {"BLR", "Europe", "Belarus", "2020-03-14", "", 
  "", "", "", "", "", "", "", "", "", "", "", 829., 0.088, "tests performed", 
  8.33, 9.449321*^6, 46.858, 40.3, 14.799, 9.788, 17167.967, "", 443.129, 
  5.18, 10.5, 46.1, "", 11., 74.79}, {"BLR", "Europe", "Belarus", 
  "2020-03-15", "", "", "", "", "", "", "", "", "", "", "", "", 938., 0.099, 
  "tests performed", 8.33, 9.449321*^6, 46.858, 40.3, 14.799, 9.788, 
  17167.967, "", 443.129, 5.18, 10.5, 46.1, "", 11., 74.79}, 
 {"BLR", "Europe", "Belarus", "2020-03-16", 27., 6., 0., 0., 2.857, 0.635, 
  0., 0., 16000., "", 1.693, "", 1048., 0.111, "tests performed", 8.33, 
  9.449321*^6, 46.858, 40.3, 14.799, 9.788, 17167.967, "", 443.129, 5.18, 
  10.5, 46.1, "", 11., 74.79}, {"BLR", "Europe", "Belarus", "2020-03-17", 
  36., 9., 0., 0., 3.81, 0.952, 0., 0., "", "", "", "", 1067., 0.113, 
  "tests performed", 8.33, 9.449321*^6, 46.858, 40.3, 14.799, 9.788, 
  17167.967, "", 443.129, 5.18, 10.5, 46.1, "", 11., 74.79}, 
 {"BLR", "Europe", "Belarus", "2020-03-18", 36., 0., 0., 0., 3.81, 0., 0., 
  0., "", "", "", "", 1087., 0.115, "tests performed", 8.33, 9.449321*^6, 
  46.858, 40.3, 14.799, 9.788, 17167.967, "", 443.129, 5.18, 10.5, 46.1, "", 
  11., 74.79}, {"BLR", "Europe", "Belarus", "2020-03-19", 46., 10., 0., 0., 
  4.868, 1.058, 0., 0., "", "", "", "", 1107., 0.117, "tests performed", 
  8.33, 9.449321*^6, 46.858, 40.3, 14.799, 9.788, 17167.967, "", 443.129, 
  5.18, 10.5, 46.1, "", 11., 74.79}, {"BLR", "Europe", "Belarus", 
  "2020-03-20", 57., 11., 0., 0., 6.032, 1.164, 0., 0., 19000., "", 2.011, 
  "", 1018., 0.108, "tests performed", 8.33, 9.449321*^6, 46.858, 40.3, 
  14.799, 9.788, 17167.967, "", 443.129, 5.18, 10.5, 46.1, "", 11., 74.79}, 
 {"BLR", "Europe", "Belarus", "2020-03-21", 57., 0., 0., 0., 6.032, 0., 0., 
  0., "", "", "", "", 979., 0.104, "tests performed", 8.33, 9.449321*^6, 
  46.858, 40.3, 14.799, 9.788, 17167.967, "", 443.129, 5.18, 10.5, 46.1, "", 
  11., 74.79}, {"BLR", "Europe", "Belarus", "2020-03-22", 76., 19., 0., 0., 
  8.043, 2.011, 0., 0., "", "", "", "", 939., 0.099, "tests performed", 8.33, 
  9.449321*^6, 46.858, 40.3, 14.799, 9.788, 17167.967, "", 443.129, 5.18, 
  10.5, 46.1, "", 11., 74.79}, {"BLR", "Europe", "Belarus", "2020-03-23", 
  76., 0., 0., 0., 8.043, 0., 0., 0., "", "", "", "", 900., 0.095, 
  "tests performed", 8.33, 9.449321*^6, 46.858, 40.3, 14.799, 9.788, 
  17167.967, "", 443.129, 5.18, 10.5, 46.1, "", 11., 74.79}, 
 {"BLR", "Europe", "Belarus", "2020-03-24", 81., 5., 0., 0., 8.572, 0.529, 
  0., 0., "", "", "", "", 950., 0.101, "tests performed", 8.33, 9.449321*^6, 
  46.858, 40.3, 14.799, 9.788, 17167.967, "", 443.129, 5.18, 10.5, 46.1, "", 
  11., 74.79}, {"BLR", "Europe", "Belarus", "2020-03-25", 81., 0., 0., 0., 
  8.572, 0., 0., 0., "", "", "", "", 1000., 0.106, "tests performed", 8.33, 
  9.449321*^6, 46.858, 40.3, 14.799, 9.788, 17167.967, "", 443.129, 5.18, 
  10.5, 46.1, "", 11., 74.79}, {"BLR", "Europe", "Belarus", "2020-03-26", 
  86., 5., 0., 0., 9.101, 0.529, 0., 0., "", "", "", "", 1050., 0.111, 
  "tests performed", 8.33, 9.449321*^6, 46.858, 40.3, 14.799, 9.788, 
  17167.967, "", 443.129, 5.18, 10.5, 46.1, "", 11., 74.79}, 
 {"BLR", "Europe", "Belarus", "2020-03-27", 86., 0., 0., 0., 9.101, 0., 0., 
  0., "", "", "", "", 1100., 0.116, "tests performed", 8.33, 9.449321*^6, 
  46.858, 40.3, 14.799, 9.788, 17167.967, "", 443.129, 5.18, 10.5, 46.1, "", 
  11., 74.79}, {"BLR", "Europe", "Belarus", "2020-03-28", 94., 8., 0., 0., 
  9.948, 0.847, 0., 0., "", "", "", "", 1100., 0.116, "tests performed", 
  8.33, 9.449321*^6, 46.858, 40.3, 14.799, 9.788, 17167.967, "", 443.129, 
  5.18, 10.5, 46.1, "", 11., 74.79}, {"BLR", "Europe", "Belarus", 
  "2020-03-29", 94., 0., 0., 0., 9.948, 0., 0., 0., "", "", "", "", 1100., 
  0.116, "tests performed", 8.33, 9.449321*^6, 46.858, 40.3, 14.799, 9.788, 
  17167.967, "", 443.129, 5.18, 10.5, 46.1, "", 11., 74.79}, 
 {"BLR", "Europe", "Belarus", "2020-03-30", 94., 0., 0., 0., 9.948, 0., 0., 
  0., 30000., "", 3.175, "", 1100., 0.116, "tests performed", 8.33, 
  9.449321*^6, 46.858, 40.3, 14.799, 9.788, 17167.967, "", 443.129, 5.18, 
  10.5, 46.1, "", 11., 74.79}, {"BLR", "Europe", "Belarus", "2020-03-31", 
  105., 11., 0., 0., 11.112, 1.164, 0., 0., 31000., 1000., 3.281, 0.106, 
  1086., 0.115, "tests performed", 8.33, 9.449321*^6, 46.858, 40.3, 14.799, 
  9.788, 17167.967, "", 443.129, 5.18, 10.5, 46.1, "", 11., 74.79}, 
 {"BLR", "Europe", "Belarus", "2020-04-01", 152., 47., 0., 0., 16.086, 4.974, 
  0., 0., 32000., 1000., 3.386, 0.106, 1071., 0.113, "tests performed", 8.33, 
  9.449321*^6, 46.858, 40.3, 14.799, 9.788, 17167.967, "", 443.129, 5.18, 
  10.5, 46.1, "", 11., 74.79}, {"BLR", "Europe", "Belarus", "2020-04-02", 
  152., 0., 0., 0., 16.086, 0., 0., 0., "", "", "", "", 1143., 0.121, 
  "tests performed", 8.33, 9.449321*^6, 46.858, 40.3, 14.799, 9.788, 
  17167.967, "", 443.129, 5.18, 10.5, 46.1, "", 11., 74.79}, 
 {"BLR", "Europe", "Belarus", "2020-04-03", 254., 102., 4., 4., 26.88, 
  10.794, 0.423, 0.423, "", "", "", "", 1214., 0.128, "tests performed", 
  8.33, 9.449321*^6, 46.858, 40.3, 14.799, 9.788, 17167.967, "", 443.129, 
  5.18, 10.5, 46.1, "", 11., 74.79}, {"BLR", "Europe", "Belarus", 
  "2020-04-04", 351., 97., 4., 0., 37.146, 10.265, 0.423, 0., "", "", "", "", 
  1286., 0.136, "tests performed", 19.44, 9.449321*^6, 46.858, 40.3, 14.799, 
  9.788, 17167.967, "", 443.129, 5.18, 10.5, 46.1, "", 11., 74.79}, 
 {"BLR", "Europe", "Belarus", "2020-04-05", 394., 43., 5., 1., 41.696, 4.551, 
  0.529, 0.106, "", "", "", "", 1357., 0.144, "tests performed", 19.44, 
  9.449321*^6, 46.858, 40.3, 14.799, 9.788, 17167.967, "", 443.129, 5.18, 
  10.5, 46.1, "", 11., 74.79}, {"BLR", "Europe", "Belarus", "2020-04-06", 
  564., 170., 8., 3., 59.687, 17.991, 0.847, 0.317, 40000., "", 4.233, "", 
  1429., 0.151, "tests performed", 19.44, 9.449321*^6, 46.858, 40.3, 14.799, 
  9.788, 17167.967, "", 443.129, 5.18, 10.5, 46.1, "", 11., 74.79}, 
 {"BLR", "Europe", "Belarus", "2020-04-07", 700., 136., 13., 5., 74.079, 
  14.393, 1.376, 0.529, "", "", "", "", 1714., 0.181, "tests performed", 
  19.44, 9.449321*^6, 46.858, 40.3, 14.799, 9.788, 17167.967, "", 443.129, 
  5.18, 10.5, 46.1, "", 11., 74.79}, {"BLR", "Europe", "Belarus", 
  "2020-04-08", 861., 161., 13., 0., 91.118, 17.038, 1.376, 0., 46000., "", 
  4.868, "", 2000., 0.212, "tests performed", 19.44, 9.449321*^6, 46.858, 
  40.3, 14.799, 9.788, 17167.967, "", 443.129, 5.18, 10.5, 46.1, "", 11., 
  74.79}, {"BLR", "Europe", "Belarus", "2020-04-09", 1066., 205., 13., 0., 
  112.812, 21.695, 1.376, 0., 49000., 3000., 5.186, 0.317, 2200., 0.233, 
  "tests performed", 19.44, 9.449321*^6, 46.858, 40.3, 14.799, 9.788, 
  17167.967, "", 443.129, 5.18, 10.5, 46.1, "", 11., 74.79}, 
 {"BLR", "Europe", "Belarus", "2020-04-10", 1486., 420., 16., 3., 157.26, 
  44.448, 1.693, 0.317, "", "", "", "", 2686., 0.284, "tests performed", 
  19.44, 9.449321*^6, 46.858, 40.3, 14.799, 9.788, 17167.967, "", 443.129, 
  5.18, 10.5, 46.1, "", 11., 74.79}, {"BLR", "Europe", "Belarus", 
  "2020-04-11", 1981., 495., 19., 3., 209.645, 52.385, 2.011, 0.317, "", "", 
  "", "", 3171., 0.336, "tests performed", 19.44, 9.449321*^6, 46.858, 40.3, 
  14.799, 9.788, 17167.967, "", 443.129, 5.18, 10.5, 46.1, "", 11., 74.79}, 
 {"BLR", "Europe", "Belarus", "2020-04-12", 2226., 245., 23., 4., 235.572, 
  25.928, 2.434, 0.423, 64000., "", 6.773, "", 3657., 0.387, 
  "tests performed", 19.44, 9.449321*^6, 46.858, 40.3, 14.799, 9.788, 
  17167.967, "", 443.129, 5.18, 10.5, 46.1, "", 11., 74.79}, 
 {"BLR", "Europe", "Belarus", "2020-04-13", 2578., 352., 26., 3., 272.824, 
  37.251, 2.752, 0.317, 68000., 4000., 7.196, 0.423, 4000., 0.423, 
  "tests performed", 19.44, 9.449321*^6, 46.858, 40.3, 14.799, 9.788, 
  17167.967, "", 443.129, 5.18, 10.5, 46.1, "", 11., 74.79}, 
 {"BLR", "Europe", "Belarus", "2020-04-14", 2919., 341., 29., 3., 308.911, 
  36.087, 3.069, 0.317, 71875., 3875., 7.606, 0.41, 4125., 0.437, 
  "tests performed", 19.44, 9.449321*^6, 46.858, 40.3, 14.799, 9.788, 
  17167.967, "", 443.129, 5.18, 10.5, 46.1, "", 11., 74.79}, 
 {"BLR", "Europe", "Belarus", "2020-04-15", 3281., 362., 33., 4., 347.221, 
  38.31, 3.492, 0.423, 76198., 4323., 8.064, 0.457, 4314., 0.457, 
  "tests performed", 19.44, 9.449321*^6, 46.858, 40.3, 14.799, 9.788, 
  17167.967, "", 443.129, 5.18, 10.5, 46.1, "", 11., 74.79}, 
 {"BLR", "Europe", "Belarus", "2020-04-16", 3728., 447., 36., 3., 394.526, 
  47.305, 3.81, 0.317, "", "", "", "", 4644., 0.491, "tests performed", 
  19.44, 9.449321*^6, 46.858, 40.3, 14.799, 9.788, 17167.967, "", 443.129, 
  5.18, 10.5, 46.1, "", 11., 74.79}, {"BLR", "Europe", "Belarus", 
  "2020-04-17", 4204., 476., 40., 4., 444.9, 50.374, 4.233, 0.423, 86813., 
  "", 9.187, "", 4688., 0.496, "tests performed", 19.44, 9.449321*^6, 46.858, 
  40.3, 14.799, 9.788, 17167.967, "", 443.129, 5.18, 10.5, 46.1, "", 11., 
  74.79}, {"BLR", "Europe", "Belarus", "2020-04-18", 4779., 575., 42., 2., 
  505.751, 60.851, 4.445, 0.212, 92709., 5896., 9.811, 0.624, 4816., 0.51, 
  "tests performed", 19.44, 9.449321*^6, 46.858, 40.3, 14.799, 9.788, 
  17167.967, "", 443.129, 5.18, 10.5, 46.1, "", 11., 74.79}, 
 {"BLR", "Europe", "Belarus", "2020-04-19", 4779., 0., 45., 3., 505.751, 0., 
  4.762, 0.317, 98231., 5522., 10.396, 0.584, 4890., 0.517, 
  "tests performed", 19.44, 9.449321*^6, 46.858, 40.3, 14.799, 9.788, 
  17167.967, "", 443.129, 5.18, 10.5, 46.1, "", 11., 74.79}, 
 {"BLR", "Europe", "Belarus", "2020-04-20", 4779., 0., 47., 2., 505.751, 0., 
  4.974, 0.212, 102566., 4335., 10.854, 0.459, 4938., 0.523, 
  "tests performed", 13.89, 9.449321*^6, 46.858, 40.3, 14.799, 9.788, 
  17167.967, "", 443.129, 5.18, 10.5, 46.1, "", 11., 74.79}, 
 {"BLR", "Europe", "Belarus", "2020-04-21", 6264., 1485., 51., 4., 662.905, 
  157.154, 5.397, 0.423, 108545., 5979., 11.487, 0.633, 5239., 0.554, 
  "tests performed", 13.89, 9.449321*^6, 46.858, 40.3, 14.799, 9.788, 
  17167.967, "", 443.129, 5.18, 10.5, 46.1, "", 11., 74.79}, 
 {"BLR", "Europe", "Belarus", "2020-04-22", 6723., 459., 55., 4., 711.48, 
  48.575, 5.821, 0.423, 114955., 6410., 12.165, 0.678, 5537., 0.586, 
  "tests performed", 13.89, 9.449321*^6, 46.858, 40.3, 14.799, 9.788, 
  17167.967, "", 443.129, 5.18, 10.5, 46.1, "", 11., 74.79}, 
 {"BLR", "Europe", "Belarus", "2020-04-23", 7281., 558., 58., 3., 770.532, 
  59.052, 6.138, 0.317, 122543., 7588., 12.968, 0.803, 5862., 0.62, 
  "tests performed", 13.89, 9.449321*^6, 46.858, 40.3, 14.799, 9.788, 
  17167.967, "", 443.129, 5.18, 10.5, 46.1, "", 11., 74.79}, 
 {"BLR", "Europe", "Belarus", "2020-04-24", 8022., 741., 60., 2., 848.95, 
  78.418, 6.35, 0.212, 130824., 8281., 13.845, 0.876, 6287., 0.665, 
  "tests performed", 13.89, 9.449321*^6, 46.858, 40.3, 14.799, 9.788, 
  17167.967, "", 443.129, 5.18, 10.5, 46.1, "", 11., 74.79}, 
 {"BLR", "Europe", "Belarus", "2020-04-25", 8773., 751., 63., 3., 928.426, 
  79.477, 6.667, 0.317, 139295., 8471., 14.741, 0.896, 6655., 0.704, 
  "tests performed", 13.89, 9.449321*^6, 46.858, 40.3, 14.799, 9.788, 
  17167.967, "", 443.129, 5.18, 10.5, 46.1, "", 11., 74.79}, 
 {"BLR", "Europe", "Belarus", "2020-04-26", 9590., 817., 67., 4., 1014.888, 
  86.461, 7.09, 0.423, 147525., 8230., 15.612, 0.871, 7042., 0.745, 
  "tests performed", 13.89, 9.449321*^6, 46.858, 40.3, 14.799, 9.788, 
  17167.967, "", 443.129, 5.18, 10.5, 46.1, "", 11., 74.79}, 
 {"BLR", "Europe", "Belarus", "2020-04-27", 10463., 873., 72., 5., 1107.275, 
  92.388, 7.62, 0.529, 153800., 6275., 16.276, 0.664, 7319., 0.775, 
  "tests performed", 13.89, 9.449321*^6, 46.858, 40.3, 14.799, 9.788, 
  17167.967, "", 443.129, 5.18, 10.5, 46.1, "", 11., 74.79}, 
 {"BLR", "Europe", "Belarus", "2020-04-28", 11289., 826., 75., 3., 1194.689, 
  87.414, 7.937, 0.317, 161028., 7228., 17.041, 0.765, 7498., 0.793, 
  "tests performed", 13.89, 9.449321*^6, 46.858, 40.3, 14.799, 9.788, 
  17167.967, "", 443.129, 5.18, 10.5, 46.1, "", 11., 74.79}, 
 {"BLR", "Europe", "Belarus", "2020-04-29", 12208., 919., 79., 4., 1291.945, 
  97.256, 8.36, 0.423, 168986., 7958., 17.883, 0.842, 7719., 0.817, 
  "tests performed", 13.89, 9.449321*^6, 46.858, 40.3, 14.799, 9.788, 
  17167.967, "", 443.129, 5.18, 10.5, 46.1, "", 11., 74.79}, 
 {"BLR", "Europe", "Belarus", "2020-04-30", 13181., 973., 84., 5., 1394.915, 
  102.97, 8.89, 0.529, 176625., 7639., 18.692, 0.808, 7726., 0.818, 
  "tests performed", 13.89, 9.449321*^6, 46.858, 40.3, 14.799, 9.788, 
  17167.967, "", 443.129, 5.18, 10.5, 46.1, "", 11., 74.79}, 
 {"BLR", "Europe", "Belarus", "2020-05-01", 14027., 846., 89., 5., 1484.445, 
  89.53, 9.419, 0.529, 186262., 9637., 19.712, 1.02, 7920., 0.838, 
  "tests performed", 13.89, 9.449321*^6, 46.858, 40.3, 14.799, 9.788, 
  17167.967, "", 443.129, 5.18, 10.5, 46.1, "", 11., 74.79}, 
 {"BLR", "Europe", "Belarus", "2020-05-02", 14917., 890., 93., 4., 1578.632, 
  94.187, 9.842, 0.423, 195430., 9168., 20.682, 0.97, 8019., 0.849, 
  "tests performed", 13.89, 9.449321*^6, 46.858, 40.3, 14.799, 9.788, 
  17167.967, "", 443.129, 5.18, 10.5, 46.1, "", 11., 74.79}, 
 {"BLR", "Europe", "Belarus", "2020-05-03", 15828., 911., 97., 4., 1675.041, 
  96.409, 10.265, 0.423, 204239., 8809., 21.614, 0.932, 8102., 0.857, 
  "tests performed", 13.89, 9.449321*^6, 46.858, 40.3, 14.799, 9.788, 
  17167.967, "", 443.129, 5.18, 10.5, 46.1, "", 11., 74.79}, 
 {"BLR", "Europe", "Belarus", "2020-05-04", 16705., 877., 99., 2., 1767.852, 
  92.811, 10.477, 0.212, 211369., 7130., 22.369, 0.755, 8224., 0.87, 
  "tests performed", 13.89, 9.449321*^6, 46.858, 40.3, 14.799, 9.788, 
  17167.967, "", 443.129, 5.18, 10.5, 46.1, "", 11., 74.79}, 
 {"BLR", "Europe", "Belarus", "2020-05-05", 17489., 784., 103., 4., 1850.821, 
  82.969, 10.9, 0.423, "", "", "", "", 8053., 0.852, "tests performed", 
  13.89, 9.449321*^6, 46.858, 40.3, 14.799, 9.788, 17167.967, "", 443.129, 
  5.18, 10.5, 46.1, "", 11., 74.79}, {"BLR", "Europe", "Belarus", 
  "2020-05-06", 18350., 861., 107., 4., 1941.938, 91.118, 11.324, 0.423, "", 
  "", "", "", 7778., 0.823, "tests performed", 13.89, 9.449321*^6, 46.858, 
  40.3, 14.799, 9.788, 17167.967, "", 443.129, 5.18, 10.5, 46.1, "", 11., 
  74.79}, {"BLR", "Europe", "Belarus", "2020-05-07", 19255., 905., 112., 5., 
  2037.713, 95.774, 11.853, 0.529, 229466., "", 24.284, "", 7549., 0.799, 
  "tests performed", 13.89, 9.449321*^6, 46.858, 40.3, 14.799, 9.788, 
  17167.967, "", 443.129, 5.18, 10.5, 46.1, "", 11., 74.79}, 
 {"BLR", "Europe", "Belarus", "2020-05-08", 20168., 913., 116., 4., 2134.333, 
  96.621, 12.276, 0.423, 240146., 10680., 25.414, 1.13, 7698., 0.815, 
  "tests performed", 13.89, 9.449321*^6, 46.858, 40.3, 14.799, 9.788, 
  17167.967, "", 443.129, 5.18, 10.5, 46.1, "", 11., 74.79}, 
 {"BLR", "Europe", "Belarus", "2020-05-09", 21101., 933., 121., 5., 2233.071, 
  98.737, 12.805, 0.529, 251771., 11625., 26.644, 1.23, 8049., 0.852, 
  "tests performed", 13.89, 9.449321*^6, 46.858, 40.3, 14.799, 9.788, 
  17167.967, "", 443.129, 5.18, 10.5, 46.1, "", 11., 74.79}, 
 {"BLR", "Europe", "Belarus", "2020-05-10", 22052., 951., 126., 5., 2333.713, 
  100.642, 13.334, 0.529, 263543., 11772., 27.89, 1.246, 8472., 0.897, 
  "tests performed", 13.89, 9.449321*^6, 46.858, 40.3, 14.799, 9.788, 
  17167.967, "", 443.129, 5.18, 10.5, 46.1, "", 11., 74.79}, 
 {"BLR", "Europe", "Belarus", "2020-05-11", 22973., 921., 131., 5., 2431.18, 
  97.467, 13.863, 0.529, 274060., 10517., 29.003, 1.113, 8956., 0.948, 
  "tests performed", 13.89, 9.449321*^6, 46.858, 40.3, 14.799, 9.788, 
  17167.967, "", 443.129, 5.18, 10.5, 46.1, "", 11., 74.79}, 
 {"BLR", "Europe", "Belarus", "2020-05-12", 23906., 933., 135., 4., 2529.917, 
  98.737, 14.287, 0.423, 284445., 10385., 30.102, 1.099, 9578., 1.014, 
  "tests performed", 13.89, 9.449321*^6, 46.858, 40.3, 14.799, 9.788, 
  17167.967, "", 443.129, 5.18, 10.5, 46.1, "", 11., 74.79}, 
 {"BLR", "Europe", "Belarus", "2020-05-13", 24873., 967., 142., 7., 2632.253, 
  102.335, 15.028, 0.741, 296380., 11935., 31.365, 1.263, 10421., 1.103, 
  "tests performed", 13.89, 9.449321*^6, 46.858, 40.3, 14.799, 9.788, 
  17167.967, "", 443.129, 5.18, 10.5, 46.1, "", 11., 74.79}, 
 {"BLR", "Europe", "Belarus", "2020-05-14", 25825., 952., 146., 4., 2733.001, 
  100.748, 15.451, 0.423, 308156., 11776., 32.611, 1.246, 11241., 1.19, 
  "tests performed", 13.89, 9.449321*^6, 46.858, 40.3, 14.799, 9.788, 
  17167.967, "", 443.129, 5.18, 10.5, 46.1, "", 11., 74.79}, 
 {"BLR", "Europe", "Belarus", "2020-05-15", 26772., 947., 151., 5., 2833.219, 
  100.219, 15.98, 0.529, "", "", "", "", 11733., 1.242, "tests performed", 
  13.89, 9.449321*^6, 46.858, 40.3, 14.799, 9.788, 17167.967, "", 443.129, 
  5.18, 10.5, 46.1, "", 11., 74.79}, {"BLR", "Europe", "Belarus", 
  "2020-05-16", 27730., 958., 156., 5., 2934.602, 101.383, 16.509, 0.529, "", 
  "", "", "", 12089., 1.279, "tests performed", 13.89, 9.449321*^6, 46.858, 
  40.3, 14.799, 9.788, 17167.967, "", 443.129, 5.18, 10.5, 46.1, "", 11., 
  74.79}, {"BLR", "Europe", "Belarus", "2020-05-17", 28681., 951., 160., 4., 
  3035.245, 100.642, 16.932, 0.423, 350515., "", 37.094, "", 12425., 1.315, 
  "tests performed", 13.89, 9.449321*^6, 46.858, 40.3, 14.799, 9.788, 
  17167.967, "", 443.129, 5.18, 10.5, 46.1, "", 11., 74.79}, 
 {"BLR", "Europe", "Belarus", "2020-05-18", 29650., 969., 165., 5., 3137.792, 
  102.547, 17.462, 0.529, "", "", "", "", 12692., 1.343, "tests performed", 
  13.89, 9.449321*^6, 46.858, 40.3, 14.799, 9.788, 17167.967, "", 443.129, 
  5.18, 10.5, 46.1, "", 11., 74.79}, {"BLR", "Europe", "Belarus", 
  "2020-05-19", 30572., 922., 171., 6., 3235.365, 97.573, 18.097, 0.635, "", 
  "", "", "", 12977., 1.373, "tests performed", 13.89, 9.449321*^6, 46.858, 
  40.3, 14.799, 9.788, 17167.967, "", 443.129, 5.18, 10.5, 46.1, "", 11., 
  74.79}, {"BLR", "Europe", "Belarus", "2020-05-20", 31508., 936., 175., 4., 
  3334.419, 99.055, 18.52, 0.423, 387673., "", 41.027, "", 13042., 1.38, 
  "tests performed", 13.89, 9.449321*^6, 46.858, 40.3, 14.799, 9.788, 
  17167.967, "", 443.129, 5.18, 10.5, 46.1, "", 11., 74.79}, 
 {"BLR", "Europe", "Belarus", "2020-05-21", 32426., 918., 179., 4., 3431.569, 
  97.15, 18.943, 0.423, "", "", "", "", 13598., 1.439, "tests performed", 
  13.89, 9.449321*^6, 46.858, 40.3, 14.799, 9.788, 17167.967, "", 443.129, 
  5.18, 10.5, 46.1, "", 11., 74.79}, {"BLR", "Europe", "Belarus", 
  "2020-05-22", 33371., 945., 185., 6., 3531.577, 100.007, 19.578, 0.635, 
  419004., "", 44.342, "", 13818., 1.462, "tests performed", 13.89, 
  9.449321*^6, 46.858, 40.3, 14.799, 9.788, 17167.967, "", 443.129, 5.18, 
  10.5, 46.1, "", 11., 74.79}, {"BLR", "Europe", "Belarus", "2020-05-23", 
  34303., 932., 190., 5., 3630.208, 98.631, 20.107, 0.529, 434618., 15614., 
  45.995, 1.652, 14032., 1.485, "tests performed", 13.89, 9.449321*^6, 
  46.858, 40.3, 14.799, 9.788, 17167.967, "", 443.129, 5.18, 10.5, 46.1, "", 
  11., 74.79}, {"BLR", "Europe", "Belarus", "2020-05-24", 35244., 941., 194., 
  4., 3729.792, 99.584, 20.531, 0.423, "", "", "", "", 14042., 1.486, 
  "tests performed", 13.89, 9.449321*^6, 46.858, 40.3, 14.799, 9.788, 
  17167.967, "", 443.129, 5.18, 10.5, 46.1, "", 11., 74.79}, 
 {"BLR", "Europe", "Belarus", "2020-05-25", 36198., 954., 199., 5., 3830.751, 
  100.96, 21.06, 0.529, 463004., "", 48.999, "", 14300., 1.513, 
  "tests performed", 13.89, 9.449321*^6, 46.858, 40.3, 14.799, 9.788, 
  17167.967, "", 443.129, 5.18, 10.5, 46.1, "", 11., 74.79}, 
 {"BLR", "Europe", "Belarus", "2020-05-26", 37144., 946., 204., 5., 3930.864, 
  100.113, 21.589, 0.529, 472906., 9902., 50.047, 1.048, 13946., 1.476, 
  "tests performed", 13.89, 9.449321*^6, 46.858, 40.3, 14.799, 9.788, 
  17167.967, "", 443.129, 5.18, 10.5, 46.1, "", 11., 74.79}, 
 {"BLR", "Europe", "Belarus", "2020-05-27", 38059., 915., 208., 4., 4027.697, 
  96.832, 22.012, 0.423, "", "", "", "", 14092., 1.491, "tests performed", 
  13.89, 9.449321*^6, 46.858, 40.3, 14.799, 9.788, 17167.967, "", 443.129, 
  5.18, 10.5, 46.1, "", 11., 74.79}, {"BLR", "Europe", "Belarus", 
  "2020-05-28", 38956., 897., 214., 6., 4122.624, 94.927, 22.647, 0.635, "", 
  "", "", "", 13771., 1.457, "tests performed", 13.89, 9.449321*^6, 46.858, 
  40.3, 14.799, 9.788, 17167.967, "", 443.129, 5.18, 10.5, 46.1, "", 11., 
  74.79}, {"BLR", "Europe", "Belarus", "2020-05-29", 39858., 902., 219., 5., 
  4218.081, 95.457, 23.176, 0.529, "", "", "", "", 13449., 1.423, 
  "tests performed", 13.89, 9.449321*^6, 46.858, 40.3, 14.799, 9.788, 
  17167.967, "", 443.129, 5.18, 10.5, 46.1, "", 11., 74.79}, 
 {"BLR", "Europe", "Belarus", "2020-05-30", 40764., 906., 224., 5., 4313.961, 
  95.88, 23.705, 0.529, 526559., "", 55.725, "", 13134., 1.39, 
  "tests performed", 13.89, 9.449321*^6, 46.858, 40.3, 14.799, 9.788, 
  17167.967, "", 443.129, 5.18, 10.5, 46.1, "", 11., 74.79}, 
 {"BLR", "Europe", "Belarus", "2020-05-31", 41658., 894., 229., 5., 4408.571, 
  94.61, 24.235, 0.529, 541093., 14534., 57.263, 1.538, 13183., 1.395, 
  "tests performed", 13.89, 9.449321*^6, 46.858, 40.3, 14.799, 9.788, 
  17167.967, "", 443.129, 5.18, 10.5, 46.1, "", 11., 74.79}, 
 {"BLR", "Europe", "Belarus", "2020-06-01", 42556., 898., 235., 6., 4503.604, 
  95.033, 24.87, 0.635, 553377., 12284., 58.563, 1.3, 12910., 1.366, 
  "tests performed", 13.89, 9.449321*^6, 46.858, 40.3, 14.799, 9.788, 
  17167.967, "", 443.129, 5.18, 10.5, 46.1, "", 11., 74.79}, 
 {"BLR", "Europe", "Belarus", "2020-06-02", 43403., 847., 240., 5., 4593.24, 
  89.636, 25.399, 0.529, 562945., 9568., 59.575, 1.013, 12863., 1.361, 
  "tests performed", 13.89, 9.449321*^6, 46.858, 40.3, 14.799, 9.788, 
  17167.967, "", 443.129, 5.18, 10.5, 46.1, "", 11., 74.79}, 
 {"BLR", "Europe", "Belarus", "2020-06-03", 44255., 852., 243., 3., 4683.405, 
  90.165, 25.716, 0.317, "", "", "", "", 12643., 1.338, "tests performed", 
  13.89, 9.449321*^6, 46.858, 40.3, 14.799, 9.788, 17167.967, "", 443.129, 
  5.18, 10.5, 46.1, "", 11., 74.79}, {"BLR", "Europe", "Belarus", 
  "2020-06-04", 45116., 861., 248., 5., 4774.523, 91.118, 26.245, 0.529, "", 
  "", "", "", 12423., 1.315, "tests performed", 13.89, 9.449321*^6, 46.858, 
  40.3, 14.799, 9.788, 17167.967, "", 443.129, 5.18, 10.5, 46.1, "", 11., 
  74.79}, {"BLR", "Europe", "Belarus", "2020-06-05", 45981., 865., 253., 5., 
  4866.064, 91.541, 26.774, 0.529, "", "", "", "", 12203., 1.291, 
  "tests performed", 13.89, 9.449321*^6, 46.858, 40.3, 14.799, 9.788, 
  17167.967, "", 443.129, 5.18, 10.5, 46.1, "", 11., 74.79}, 
 {"BLR", "Europe", "Belarus", "2020-06-06", 46868., 887., 259., 6., 4959.933, 
  93.869, 27.409, 0.635, "", "", "", "", 11983., 1.268, "tests performed", 
  13.89, 9.449321*^6, 46.858, 40.3, 14.799, 9.788, 17167.967, "", 443.129, 
  5.18, 10.5, 46.1, "", 11., 74.79}, {"BLR", "Europe", "Belarus", 
  "2020-06-07", 47751., 883., 263., 4., 5053.379, 93.446, 27.833, 0.423, 
  622313., "", 65.858, "", 11603., 1.228, "tests performed", 13.89, 
  9.449321*^6, 46.858, 40.3, 14.799, 9.788, 17167.967, "", 443.129, 5.18, 
  10.5, 46.1, "", 11., 74.79}, {"BLR", "Europe", "Belarus", "2020-06-08", 
  48630., 879., 269., 6., 5146.402, 93.023, 28.468, 0.635, 632993., 10680., 
  66.988, 1.13, 11374., 1.204, "tests performed", 13.89, 9.449321*^6, 46.858, 
  40.3, 14.799, 9.788, 17167.967, "", 443.129, 5.18, 10.5, 46.1, "", 11., 
  74.79}, {"BLR", "Europe", "Belarus", "2020-06-09", 49453., 823., 276., 7., 
  5233.498, 87.096, 29.208, 0.741, "", "", "", "", 12331., 1.305, 
  "tests performed", 13.89, 9.449321*^6, 46.858, 40.3, 14.799, 9.788, 
  17167.967, "", 443.129, 5.18, 10.5, 46.1, "", 11., 74.79}, 
 {"BLR", "Europe", "Belarus", "2020-06-10", 50265., 812., 282., 6., 5319.43, 
  85.932, 29.843, 0.635, "", "", "", "", 12958., 1.371, "tests performed", 
  13.89, 9.449321*^6, 46.858, 40.3, 14.799, 9.788, 17167.967, "", 443.129, 
  5.18, 10.5, 46.1, "", 11., 74.79}, {"BLR", "Europe", "Belarus", 
  "2020-06-11", 51066., 801., 288., 6., 5404.198, 84.768, 30.478, 0.635, "", 
  "", "", "", 13586., 1.438, "tests performed", 13.89, 9.449321*^6, 46.858, 
  40.3, 14.799, 9.788, 17167.967, "", 443.129, 5.18, 10.5, 46.1, "", 11., 
  74.79}, {"BLR", "Europe", "Belarus", "2020-06-12", 51816., 750., 293., 5., 
  5483.569, 79.371, 31.008, 0.529, "", "", "", "", 14213., 1.504, 
  "tests performed", 13.89, 9.449321*^6, 46.858, 40.3, 14.799, 9.788, 
  17167.967, "", 443.129, 5.18, 10.5, 46.1, "", 11., 74.79}, 
 {"BLR", "Europe", "Belarus", "2020-06-13", 52520., 704., 298., 5., 5558.071, 
  74.503, 31.537, 0.529, 714324., "", 75.595, "", 14841., 1.571, 
  "tests performed", 13.89, 9.449321*^6, 46.858, 40.3, 14.799, 9.788, 
  17167.967, "", 443.129, 5.18, 10.5, 46.1, "", 11., 74.79}, 
 {"BLR", "Europe", "Belarus", "2020-06-14", 53241., 721., 303., 5., 5634.373, 
  76.302, 32.066, 0.529, "", "", "", "", 15687., 1.66, "tests performed", 
  13.89, 9.449321*^6, 46.858, 40.3, 14.799, 9.788, 17167.967, "", 443.129, 
  5.18, 10.5, 46.1, "", 11., 74.79}, {"BLR", "Europe", "Belarus", 
  "2020-06-15", 53973., 732., 308., 5., 5711.839, 77.466, 32.595, 0.529, 
  749917., "", 79.362, "", 16703., 1.768, "tests performed", 13.89, 
  9.449321*^6, 46.858, 40.3, 14.799, 9.788, 17167.967, "", 443.129, 5.18, 
  10.5, 46.1, "", 11., 74.79}, {"BLR", "Europe", "Belarus", "2020-06-16", 
  54680., 707., 312., 4., 5786.659, 74.82, 33.018, 0.423, 760549., 10632., 
  80.487, 1.125, 15899., 1.683, "tests performed", 13.89, 9.449321*^6, 
  46.858, 40.3, 14.799, 9.788, 17167.967, "", 443.129, 5.18, 10.5, 46.1, "", 
  11., 74.79}, {"BLR", "Europe", "Belarus", "2020-06-17", 55369., 689., 318., 
  6., 5859.574, 72.915, 33.653, 0.635, "", "", "", "", 16424., 1.738, 
  "tests performed", 13.89, 9.449321*^6, 46.858, 40.3, 14.799, 9.788, 
  17167.967, "", 443.129, 5.18, 10.5, 46.1, "", 11., 74.79}, 
 {"BLR", "Europe", "Belarus", "2020-06-18", 56032., 663., 324., 6., 5929.738, 
  70.164, 34.288, 0.635, 800435., "", 84.708, "", 16949., 1.794, 
  "tests performed", 13.89, 9.449321*^6, 46.858, 40.3, 14.799, 9.788, 
  17167.967, "", 443.129, 5.18, 10.5, 46.1, "", 11., 74.79}, 
 {"BLR", "Europe", "Belarus", "2020-06-19", 56657., 625., 331., 7., 5995.881, 
  66.142, 35.029, 0.741, 821887., 21452., 86.978, 2.27, 17690., 1.872, 
  "tests performed", 13.89, 9.449321*^6, 46.858, 40.3, 14.799, 9.788, 
  17167.967, "", 443.129, 5.18, 10.5, 46.1, "", 11., 74.79}, 
 {"BLR", "Europe", "Belarus", "2020-06-20", 57333., 676., 333., 2., 6067.42, 
  71.54, 35.241, 0.212, 842173., 20286., 89.125, 2.147, 18264., 1.933, 
  "tests performed", 13.89, 9.449321*^6, 46.858, 40.3, 14.799, 9.788, 
  17167.967, "", 443.129, 5.18, 10.5, 46.1, "", 11., 74.79}, 
 {"BLR", "Europe", "Belarus", "2020-06-21", 57936., 603., 343., 10., 
  6131.234, 63.814, 36.299, 1.058, "", "", "", "", 18184., 1.924, 
  "tests performed", 13.89, 9.449321*^6, 46.858, 40.3, 14.799, 9.788, 
  17167.967, "", 443.129, 5.18, 10.5, 46.1, "", 11., 74.79}, 
 {"BLR", "Europe", "Belarus", "2020-06-22", 58505., 569., 346., 3., 6191.45, 
  60.216, 36.616, 0.317, 876639., "", 92.773, "", 18103., 1.916, 
  "tests performed", 13.89, 9.449321*^6, 46.858, 40.3, 14.799, 9.788, 
  17167.967, "", 443.129, 5.18, 10.5, 46.1, "", 11., 74.79}, 
 {"BLR", "Europe", "Belarus", "2020-06-23", 59023., 518., 351., 5., 6246.269, 
  54.819, 37.146, 0.529, "", "", "", "", 18389., 1.946, "tests performed", 
  13.89, 9.449321*^6, 46.858, 40.3, 14.799, 9.788, 17167.967, "", 443.129, 
  5.18, 10.5, 46.1, "", 11., 74.79}, {"BLR", "Europe", "Belarus", 
  "2020-06-24", 59487., 464., 357., 6., 6295.373, 49.104, 37.78, 0.635, 
  901904., "", 95.446, "", 17345., 1.836, "tests performed", 13.89, 
  9.449321*^6, 46.858, 40.3, 14.799, 9.788, 17167.967, "", 443.129, 5.18, 
  10.5, 46.1, "", 11., 74.79}, {"BLR", "Europe", "Belarus", "2020-06-25", 
  59945., 458., 362., 5., 6343.842, 48.469, 38.31, 0.529, 919139., 17235., 
  97.27, 1.824, 16958., 1.795, "tests performed", 13.89, 9.449321*^6, 46.858, 
  40.3, 14.799, 9.788, 17167.967, "", 443.129, 5.18, 10.5, 46.1, "", 11., 
  74.79}, {"BLR", "Europe", "Belarus", "2020-06-26", 60382., 437., 367., 5., 
  6390.089, 46.247, 38.839, 0.529, 939524., 20385., 99.428, 2.157, 16805., 
  1.778, "tests performed", 13.89, 9.449321*^6, 46.858, 40.3, 14.799, 9.788, 
  17167.967, "", 443.129, 5.18, 10.5, 46.1, "", 11., 74.79}, 
 {"BLR", "Europe", "Belarus", "2020-06-27", 60713., 331., 373., 6., 6425.118, 
  35.029, 39.474, 0.635, "", "", "", "", 16406., 1.736, "tests performed", 
  13.89, 9.449321*^6, 46.858, 40.3, 14.799, 9.788, 17167.967, "", 443.129, 
  5.18, 10.5, 46.1, "", 11., 74.79}, {"BLR", "Europe", "Belarus", 
  "2020-06-28", 61095., 382., 377., 4., 6465.544, 40.426, 39.897, 0.423, "", 
  "", "", "", 16444., 1.74, "tests performed", 13.89, 9.449321*^6, 46.858, 
  40.3, 14.799, 9.788, 17167.967, "", 443.129, 5.18, 10.5, 46.1, "", 11., 
  74.79}, {"BLR", "Europe", "Belarus", "2020-06-29", 61475., 380., 383., 6., 
  6505.758, 40.215, 40.532, 0.635, 992007., "", 104.982, "", 16481., 1.744, 
  "tests performed", 13.89, 9.449321*^6, 46.858, 40.3, 14.799, 9.788, 
  17167.967, "", 443.129, 5.18, 10.5, 46.1, "", 11., 74.79}, 
 {"BLR", "Europe", "Belarus", "2020-06-30", 61790., 315., 387., 4., 6539.094, 
  33.336, 40.955, 0.423, "", "", "", "", 16529., 1.749, "tests performed", 
  13.89, 9.449321*^6, 46.858, 40.3, 14.799, 9.788, 17167.967, "", 443.129, 
  5.18, 10.5, 46.1, "", 11., 74.79}, {"BLR", "Europe", "Belarus", 
  "2020-07-01", 62118., 328., 392., 5., 6573.806, 34.711, 41.484, 0.529, "", 
  "", "", "", 16577., 1.754, "tests performed", 13.89, 9.449321*^6, 46.858, 
  40.3, 14.799, 9.788, 17167.967, "", 443.129, 5.18, 10.5, 46.1, "", 11., 
  74.79}, {"BLR", "Europe", "Belarus", "2020-07-02", 62424., 306., 398., 6., 
  6606.189, 32.383, 42.119, 0.635, "", "", "", "", 15967., 1.69, 
  "tests performed", 13.89, 9.449321*^6, 46.858, 40.3, 14.799, 9.788, 
  17167.967, "", 443.129, 5.18, 10.5, 46.1, "", 11., 74.79}, 
 {"BLR", "Europe", "Belarus", "2020-07-03", 62698., 274., 405., 7., 6635.186, 
  28.997, 42.86, 0.741, 1.043876*^6, "", 110.471, "", 14907., 1.578, 
  "tests performed", "", 9.449321*^6, 46.858, 40.3, 14.799, 9.788, 17167.967, 
  "", 443.129, 5.18, 10.5, 46.1, "", 11., 74.79}, 
 {"BLR", "Europe", "Belarus", "2020-07-04", 62997., 299., 412., 7., 6666.828, 
  31.642, 43.601, 0.741, "", "", "", "", 13854., 1.466, "tests performed", 
  "", 9.449321*^6, 46.858, 40.3, 14.799, 9.788, 17167.967, "", 443.129, 5.18, 
  10.5, 46.1, "", 11., 74.79}, {"BLR", "Europe", "Belarus", "2020-07-05", 
  63270., 273., 418., 6., 6695.719, 28.891, 44.236, 0.635, "", "", "", "", 
  12801., 1.355, "tests performed", "", 9.449321*^6, 46.858, 40.3, 14.799, 
  9.788, 17167.967, "", 443.129, 5.18, 10.5, 46.1, "", 11., 74.79}, 
 {"BLR", "Europe", "Belarus", "2020-07-06", 63554., 284., 423., 5., 6725.774, 
  30.055, 44.765, 0.529, 1.07424*^6, "", 113.684, "", 11748., 1.243, 
  "tests performed", "", 9.449321*^6, 46.858, 40.3, 14.799, 9.788, 17167.967, 
  "", 443.129, 5.18, 10.5, 46.1, "", 11., 74.79}, 
 {"BLR", "Europe", "Belarus", "2020-07-07", 63804., 250., 429., 6., 6752.231, 
  26.457, 45.4, 0.635, "", "", "", "", "", "", "", "", 9.449321*^6, 46.858, 
  40.3, 14.799, 9.788, 17167.967, "", 443.129, 5.18, 10.5, 46.1, "", 11., 
  74.79}, {"BLR", "Europe", "Belarus", "2020-07-08", 64003., 199., 436., 7., 
  6773.291, 21.06, 46.141, 0.741, "", "", "", "", "", "", "", "", 
  9.449321*^6, 46.858, 40.3, 14.799, 9.788, 17167.967, "", 443.129, 5.18, 
  10.5, 46.1, "", 11., 74.79}, {"BEL", "Europe", "Belgium", "2019-12-31", 0., 
  0., 0., 0., 0., 0., 0., 0., "", "", "", "", "", "", "", "", 1.1589616*^7, 
  375.564, 41.8, 18.571, 12.849, 42658.576, 0.2, 114.898, 4.29, 25.1, 31.4, 
  "", 5.64, 81.63}, {"BEL", "Europe", "Belgium", "2020-01-01", 0., 0., 0., 
  0., 0., 0., 0., 0., "", "", "", "", "", "", "", 0., 1.1589616*^7, 375.564, 
  41.8, 18.571, 12.849, 42658.576, 0.2, 114.898, 4.29, 25.1, 31.4, "", 5.64, 
  81.63}, {"BEL", "Europe", "Belgium", "2020-01-02", 0., 0., 0., 0., 0., 0., 
  0., 0., "", "", "", "", "", "", "", 0., 1.1589616*^7, 375.564, 41.8, 
  18.571, 12.849, 42658.576, 0.2, 114.898, 4.29, 25.1, 31.4, "", 5.64, 
  81.63}, {"BEL", "Europe", "Belgium", "2020-01-03", 0., 0., 0., 0., 0., 0., 
  0., 0., "", "", "", "", "", "", "", 0., 1.1589616*^7, 375.564, 41.8, 
  18.571, 12.849, 42658.576, 0.2, 114.898, 4.29, 25.1, 31.4, "", 5.64, 
  81.63}, {"BEL", "Europe", "Belgium", "2020-01-04", 0., 0., 0., 0., 0., 0., 
  0., 0., "", "", "", "", "", "", "", 0., 1.1589616*^7, 375.564, 41.8, 
  18.571, 12.849, 42658.576, 0.2, 114.898, 4.29, 25.1, 31.4, "", 5.64, 
  81.63}, {"BEL", "Europe", "Belgium", "2020-01-05", 0., 0., 0., 0., 0., 0., 
  0., 0., "", "", "", "", "", "", "", 0., 1.1589616*^7, 375.564, 41.8, 
  18.571, 12.849, 42658.576, 0.2, 114.898, 4.29, 25.1, 31.4, "", 5.64, 
  81.63}, {"BEL", "Europe", "Belgium", "2020-01-06", 0., 0., 0., 0., 0., 0., 
  0., 0., "", "", "", "", "", "", "", 0., 1.1589616*^7, 375.564, 41.8, 
  18.571, 12.849, 42658.576, 0.2, 114.898, 4.29, 25.1, 31.4, "", 5.64, 
  81.63}, {"BEL", "Europe", "Belgium", "2020-01-07", 0., 0., 0., 0., 0., 0., 
  0., 0., "", "", "", "", "", "", "", 0., 1.1589616*^7, 375.564, 41.8, 
  18.571, 12.849, 42658.576, 0.2, 114.898, 4.29, 25.1, 31.4, "", 5.64, 
  81.63}, {"BEL", "Europe", "Belgium", "2020-01-08", 0., 0., 0., 0., 0., 0., 
  0., 0., "", "", "", "", "", "", "", 0., 1.1589616*^7, 375.564, 41.8, 
  18.571, 12.849, 42658.576, 0.2, 114.898, 4.29, 25.1, 31.4, "", 5.64, 
  81.63}, {"BEL", "Europe", "Belgium", "2020-01-09", 0., 0., 0., 0., 0., 0., 
  0., 0., "", "", "", "", "", "", "", 0., 1.1589616*^7, 375.564, 41.8, 
  18.571, 12.849, 42658.576, 0.2, 114.898, 4.29, 25.1, 31.4, "", 5.64, 
  81.63}, {"BEL", "Europe", "Belgium", "2020-01-10", 0., 0., 0., 0., 0., 0., 
  0., 0., "", "", "", "", "", "", "", 0., 1.1589616*^7, 375.564, 41.8, 
  18.571, 12.849, 42658.576, 0.2, 114.898, 4.29, 25.1, 31.4, "", 5.64, 
  81.63}, {"BEL", "Europe", "Belgium", "2020-01-11", 0., 0., 0., 0., 0., 0., 
  0., 0., "", "", "", "", "", "", "", 0., 1.1589616*^7, 375.564, 41.8, 
  18.571, 12.849, 42658.576, 0.2, 114.898, 4.29, 25.1, 31.4, "", 5.64, 
  81.63}, {"BEL", "Europe", "Belgium", "2020-01-12", 0., 0., 0., 0., 0., 0., 
  0., 0., "", "", "", "", "", "", "", 0., 1.1589616*^7, 375.564, 41.8, 
  18.571, 12.849, 42658.576, 0.2, 114.898, 4.29, 25.1, 31.4, "", 5.64, 
  81.63}, {"BEL", "Europe", "Belgium", "2020-01-13", 0., 0., 0., 0., 0., 0., 
  0., 0., "", "", "", "", "", "", "", 0., 1.1589616*^7, 375.564, 41.8, 
  18.571, 12.849, 42658.576, 0.2, 114.898, 4.29, 25.1, 31.4, "", 5.64, 
  81.63}, {"BEL", "Europe", "Belgium", "2020-01-14", 0., 0., 0., 0., 0., 0., 
  0., 0., "", "", "", "", "", "", "", 0., 1.1589616*^7, 375.564, 41.8, 
  18.571, 12.849, 42658.576, 0.2, 114.898, 4.29, 25.1, 31.4, "", 5.64, 
  81.63}, {"BEL", "Europe", "Belgium", "2020-01-15", 0., 0., 0., 0., 0., 0., 
  0., 0., "", "", "", "", "", "", "", 0., 1.1589616*^7, 375.564, 41.8, 
  18.571, 12.849, 42658.576, 0.2, 114.898, 4.29, 25.1, 31.4, "", 5.64, 
  81.63}, {"BEL", "Europe", "Belgium", "2020-01-16", 0., 0., 0., 0., 0., 0., 
  0., 0., "", "", "", "", "", "", "", 0., 1.1589616*^7, 375.564, 41.8, 
  18.571, 12.849, 42658.576, 0.2, 114.898, 4.29, 25.1, 31.4, "", 5.64, 
  81.63}, {"BEL", "Europe", "Belgium", "2020-01-17", 0., 0., 0., 0., 0., 0., 
  0., 0., "", "", "", "", "", "", "", 0., 1.1589616*^7, 375.564, 41.8, 
  18.571, 12.849, 42658.576, 0.2, 114.898, 4.29, 25.1, 31.4, "", 5.64, 
  81.63}, {"BEL", "Europe", "Belgium", "2020-01-18", 0., 0., 0., 0., 0., 0., 
  0., 0., "", "", "", "", "", "", "", 0., 1.1589616*^7, 375.564, 41.8, 
  18.571, 12.849, 42658.576, 0.2, 114.898, 4.29, 25.1, 31.4, "", 5.64, 
  81.63}, {"BEL", "Europe", "Belgium", "2020-01-19", 0., 0., 0., 0., 0., 0., 
  0., 0., "", "", "", "", "", "", "", 0., 1.1589616*^7, 375.564, 41.8, 
  18.571, 12.849, 42658.576, 0.2, 114.898, 4.29, 25.1, 31.4, "", 5.64, 
  81.63}, {"BEL", "Europe", "Belgium", "2020-01-20", 0., 0., 0., 0., 0., 0., 
  0., 0., "", "", "", "", "", "", "", 0., 1.1589616*^7, 375.564, 41.8, 
  18.571, 12.849, 42658.576, 0.2, 114.898, 4.29, 25.1, 31.4, "", 5.64, 
  81.63}, {"BEL", "Europe", "Belgium", "2020-01-21", 0., 0., 0., 0., 0., 0., 
  0., 0., "", "", "", "", "", "", "", 0., 1.1589616*^7, 375.564, 41.8, 
  18.571, 12.849, 42658.576, 0.2, 114.898, 4.29, 25.1, 31.4, "", 5.64, 
  81.63}, {"BEL", "Europe", "Belgium", "2020-01-22", 0., 0., 0., 0., 0., 0., 
  0., 0., "", "", "", "", "", "", "", 0., 1.1589616*^7, 375.564, 41.8, 
  18.571, 12.849, 42658.576, 0.2, 114.898, 4.29, 25.1, 31.4, "", 5.64, 
  81.63}, {"BEL", "Europe", "Belgium", "2020-01-23", 0., 0., 0., 0., 0., 0., 
  0., 0., "", "", "", "", "", "", "", 0., 1.1589616*^7, 375.564, 41.8, 
  18.571, 12.849, 42658.576, 0.2, 114.898, 4.29, 25.1, 31.4, "", 5.64, 
  81.63}, {"BEL", "Europe", "Belgium", "2020-01-24", 0., 0., 0., 0., 0., 0., 
  0., 0., "", "", "", "", "", "", "", 0., 1.1589616*^7, 375.564, 41.8, 
  18.571, 12.849, 42658.576, 0.2, 114.898, 4.29, 25.1, 31.4, "", 5.64, 
  81.63}, {"BEL", "Europe", "Belgium", "2020-01-25", 0., 0., 0., 0., 0., 0., 
  0., 0., "", "", "", "", "", "", "", 0., 1.1589616*^7, 375.564, 41.8, 
  18.571, 12.849, 42658.576, 0.2, 114.898, 4.29, 25.1, 31.4, "", 5.64, 
  81.63}, {"BEL", "Europe", "Belgium", "2020-01-26", 0., 0., 0., 0., 0., 0., 
  0., 0., "", "", "", "", "", "", "", 0., 1.1589616*^7, 375.564, 41.8, 
  18.571, 12.849, 42658.576, 0.2, 114.898, 4.29, 25.1, 31.4, "", 5.64, 
  81.63}, {"BEL", "Europe", "Belgium", "2020-01-27", 0., 0., 0., 0., 0., 0., 
  0., 0., "", "", "", "", "", "", "", 0., 1.1589616*^7, 375.564, 41.8, 
  18.571, 12.849, 42658.576, 0.2, 114.898, 4.29, 25.1, 31.4, "", 5.64, 
  81.63}, {"BEL", "Europe", "Belgium", "2020-01-28", 0., 0., 0., 0., 0., 0., 
  0., 0., "", "", "", "", "", "", "", 5.56, 1.1589616*^7, 375.564, 41.8, 
  18.571, 12.849, 42658.576, 0.2, 114.898, 4.29, 25.1, 31.4, "", 5.64, 
  81.63}, {"BEL", "Europe", "Belgium", "2020-01-29", 0., 0., 0., 0., 0., 0., 
  0., 0., "", "", "", "", "", "", "", 5.56, 1.1589616*^7, 375.564, 41.8, 
  18.571, 12.849, 42658.576, 0.2, 114.898, 4.29, 25.1, 31.4, "", 5.64, 
  81.63}, {"BEL", "Europe", "Belgium", "2020-01-30", 0., 0., 0., 0., 0., 0., 
  0., 0., "", "", "", "", "", "", "", 5.56, 1.1589616*^7, 375.564, 41.8, 
  18.571, 12.849, 42658.576, 0.2, 114.898, 4.29, 25.1, 31.4, "", 5.64, 
  81.63}, {"BEL", "Europe", "Belgium", "2020-01-31", 0., 0., 0., 0., 0., 0., 
  0., 0., "", "", "", "", "", "", "", 11.11, 1.1589616*^7, 375.564, 41.8, 
  18.571, 12.849, 42658.576, 0.2, 114.898, 4.29, 25.1, 31.4, "", 5.64, 
  81.63}, {"BEL", "Europe", "Belgium", "2020-02-01", 0., 0., 0., 0., 0., 0., 
  0., 0., "", "", "", "", "", "", "", 11.11, 1.1589616*^7, 375.564, 41.8, 
  18.571, 12.849, 42658.576, 0.2, 114.898, 4.29, 25.1, 31.4, "", 5.64, 
  81.63}, {"BEL", "Europe", "Belgium", "2020-02-02", 0., 0., 0., 0., 0., 0., 
  0., 0., "", "", "", "", "", "", "", 11.11, 1.1589616*^7, 375.564, 41.8, 
  18.571, 12.849, 42658.576, 0.2, 114.898, 4.29, 25.1, 31.4, "", 5.64, 
  81.63}, {"BEL", "Europe", "Belgium", "2020-02-03", 0., 0., 0., 0., 0., 0., 
  0., 0., "", "", "", "", "", "", "", 11.11, 1.1589616*^7, 375.564, 41.8, 
  18.571, 12.849, 42658.576, 0.2, 114.898, 4.29, 25.1, 31.4, "", 5.64, 
  81.63}, {"BEL", "Europe", "Belgium", "2020-02-04", 1., 1., 0., 0., 0.086, 
  0.086, 0., 0., "", "", "", "", "", "", "", 11.11, 1.1589616*^7, 375.564, 
  41.8, 18.571, 12.849, 42658.576, 0.2, 114.898, 4.29, 25.1, 31.4, "", 5.64, 
  81.63}, {"BEL", "Europe", "Belgium", "2020-02-05", 1., 0., 0., 0., 0.086, 
  0., 0., 0., "", "", "", "", "", "", "", 11.11, 1.1589616*^7, 375.564, 41.8, 
  18.571, 12.849, 42658.576, 0.2, 114.898, 4.29, 25.1, 31.4, "", 5.64, 
  81.63}, {"BEL", "Europe", "Belgium", "2020-02-06", 1., 0., 0., 0., 0.086, 
  0., 0., 0., "", "", "", "", "", "", "", 11.11, 1.1589616*^7, 375.564, 41.8, 
  18.571, 12.849, 42658.576, 0.2, 114.898, 4.29, 25.1, 31.4, "", 5.64, 
  81.63}, {"BEL", "Europe", "Belgium", "2020-02-07", 1., 0., 0., 0., 0.086, 
  0., 0., 0., "", "", "", "", "", "", "", 11.11, 1.1589616*^7, 375.564, 41.8, 
  18.571, 12.849, 42658.576, 0.2, 114.898, 4.29, 25.1, 31.4, "", 5.64, 
  81.63}, {"BEL", "Europe", "Belgium", "2020-02-08", 1., 0., 0., 0., 0.086, 
  0., 0., 0., "", "", "", "", "", "", "", 11.11, 1.1589616*^7, 375.564, 41.8, 
  18.571, 12.849, 42658.576, 0.2, 114.898, 4.29, 25.1, 31.4, "", 5.64, 
  81.63}, {"BEL", "Europe", "Belgium", "2020-02-09", 1., 0., 0., 0., 0.086, 
  0., 0., 0., "", "", "", "", "", "", "", 11.11, 1.1589616*^7, 375.564, 41.8, 
  18.571, 12.849, 42658.576, 0.2, 114.898, 4.29, 25.1, 31.4, "", 5.64, 
  81.63}, {"BEL", "Europe", "Belgium", "2020-02-10", 1., 0., 0., 0., 0.086, 
  0., 0., 0., "", "", "", "", "", "", "", 11.11, 1.1589616*^7, 375.564, 41.8, 
  18.571, 12.849, 42658.576, 0.2, 114.898, 4.29, 25.1, 31.4, "", 5.64, 
  81.63}, {"BEL", "Europe", "Belgium", "2020-02-11", 1., 0., 0., 0., 0.086, 
  0., 0., 0., "", "", "", "", "", "", "", 11.11, 1.1589616*^7, 375.564, 41.8, 
  18.571, 12.849, 42658.576, 0.2, 114.898, 4.29, 25.1, 31.4, "", 5.64, 
  81.63}, {"BEL", "Europe", "Belgium", "2020-02-12", 1., 0., 0., 0., 0.086, 
  0., 0., 0., "", "", "", "", "", "", "", 11.11, 1.1589616*^7, 375.564, 41.8, 
  18.571, 12.849, 42658.576, 0.2, 114.898, 4.29, 25.1, 31.4, "", 5.64, 
  81.63}, {"BEL", "Europe", "Belgium", "2020-02-13", 1., 0., 0., 0., 0.086, 
  0., 0., 0., "", "", "", "", "", "", "", 11.11, 1.1589616*^7, 375.564, 41.8, 
  18.571, 12.849, 42658.576, 0.2, 114.898, 4.29, 25.1, 31.4, "", 5.64, 
  81.63}, {"BEL", "Europe", "Belgium", "2020-02-14", 1., 0., 0., 0., 0.086, 
  0., 0., 0., "", "", "", "", "", "", "", 11.11, 1.1589616*^7, 375.564, 41.8, 
  18.571, 12.849, 42658.576, 0.2, 114.898, 4.29, 25.1, 31.4, "", 5.64, 
  81.63}, {"BEL", "Europe", "Belgium", "2020-02-15", 1., 0., 0., 0., 0.086, 
  0., 0., 0., "", "", "", "", "", "", "", 11.11, 1.1589616*^7, 375.564, 41.8, 
  18.571, 12.849, 42658.576, 0.2, 114.898, 4.29, 25.1, 31.4, "", 5.64, 
  81.63}, {"BEL", "Europe", "Belgium", "2020-02-16", 1., 0., 0., 0., 0.086, 
  0., 0., 0., "", "", "", "", "", "", "", 11.11, 1.1589616*^7, 375.564, 41.8, 
  18.571, 12.849, 42658.576, 0.2, 114.898, 4.29, 25.1, 31.4, "", 5.64, 
  81.63}, {"BEL", "Europe", "Belgium", "2020-02-17", 1., 0., 0., 0., 0.086, 
  0., 0., 0., "", "", "", "", "", "", "", 11.11, 1.1589616*^7, 375.564, 41.8, 
  18.571, 12.849, 42658.576, 0.2, 114.898, 4.29, 25.1, 31.4, "", 5.64, 
  81.63}, {"BEL", "Europe", "Belgium", "2020-02-18", 1., 0., 0., 0., 0.086, 
  0., 0., 0., "", "", "", "", "", "", "", 11.11, 1.1589616*^7, 375.564, 41.8, 
  18.571, 12.849, 42658.576, 0.2, 114.898, 4.29, 25.1, 31.4, "", 5.64, 
  81.63}, {"BEL", "Europe", "Belgium", "2020-02-19", 1., 0., 0., 0., 0.086, 
  0., 0., 0., "", "", "", "", "", "", "", 11.11, 1.1589616*^7, 375.564, 41.8, 
  18.571, 12.849, 42658.576, 0.2, 114.898, 4.29, 25.1, 31.4, "", 5.64, 
  81.63}, {"BEL", "Europe", "Belgium", "2020-02-20", 1., 0., 0., 0., 0.086, 
  0., 0., 0., "", "", "", "", "", "", "", 11.11, 1.1589616*^7, 375.564, 41.8, 
  18.571, 12.849, 42658.576, 0.2, 114.898, 4.29, 25.1, 31.4, "", 5.64, 
  81.63}, {"BEL", "Europe", "Belgium", "2020-02-21", 1., 0., 0., 0., 0.086, 
  0., 0., 0., "", "", "", "", "", "", "", 11.11, 1.1589616*^7, 375.564, 41.8, 
  18.571, 12.849, 42658.576, 0.2, 114.898, 4.29, 25.1, 31.4, "", 5.64, 
  81.63}, {"BEL", "Europe", "Belgium", "2020-02-22", 1., 0., 0., 0., 0.086, 
  0., 0., 0., "", "", "", "", "", "", "", 11.11, 1.1589616*^7, 375.564, 41.8, 
  18.571, 12.849, 42658.576, 0.2, 114.898, 4.29, 25.1, 31.4, "", 5.64, 
  81.63}, {"BEL", "Europe", "Belgium", "2020-02-23", 1., 0., 0., 0., 0.086, 
  0., 0., 0., "", "", "", "", "", "", "", 11.11, 1.1589616*^7, 375.564, 41.8, 
  18.571, 12.849, 42658.576, 0.2, 114.898, 4.29, 25.1, 31.4, "", 5.64, 
  81.63}, {"BEL", "Europe", "Belgium", "2020-02-24", 1., 0., 0., 0., 0.086, 
  0., 0., 0., "", "", "", "", "", "", "", 11.11, 1.1589616*^7, 375.564, 41.8, 
  18.571, 12.849, 42658.576, 0.2, 114.898, 4.29, 25.1, 31.4, "", 5.64, 
  81.63}, {"BEL", "Europe", "Belgium", "2020-02-25", 1., 0., 0., 0., 0.086, 
  0., 0., 0., "", "", "", "", "", "", "", 11.11, 1.1589616*^7, 375.564, 41.8, 
  18.571, 12.849, 42658.576, 0.2, 114.898, 4.29, 25.1, 31.4, "", 5.64, 
  81.63}, {"BEL", "Europe", "Belgium", "2020-02-26", 1., 0., 0., 0., 0.086, 
  0., 0., 0., "", "", "", "", "", "", "", 11.11, 1.1589616*^7, 375.564, 41.8, 
  18.571, 12.849, 42658.576, 0.2, 114.898, 4.29, 25.1, 31.4, "", 5.64, 
  81.63}, {"BEL", "Europe", "Belgium", "2020-02-27", 1., 0., 0., 0., 0.086, 
  0., 0., 0., "", "", "", "", "", "", "", 11.11, 1.1589616*^7, 375.564, 41.8, 
  18.571, 12.849, 42658.576, 0.2, 114.898, 4.29, 25.1, 31.4, "", 5.64, 
  81.63}, {"BEL", "Europe", "Belgium", "2020-02-28", 1., 0., 0., 0., 0.086, 
  0., 0., 0., "", "", "", "", "", "", "", 11.11, 1.1589616*^7, 375.564, 41.8, 
  18.571, 12.849, 42658.576, 0.2, 114.898, 4.29, 25.1, 31.4, "", 5.64, 
  81.63}, {"BEL", "Europe", "Belgium", "2020-02-29", 1., 0., 0., 0., 0.086, 
  0., 0., 0., "", "", "", "", "", "", "", 11.11, 1.1589616*^7, 375.564, 41.8, 
  18.571, 12.849, 42658.576, 0.2, 114.898, 4.29, 25.1, 31.4, "", 5.64, 
  81.63}, {"BEL", "Europe", "Belgium", "2020-03-01", 1., 0., 0., 0., 0.086, 
  0., 0., 0., 56., 56., 0.005, 0.005, "", "", "units unclear", 11.11, 
  1.1589616*^7, 375.564, 41.8, 18.571, 12.849, 42658.576, 0.2, 114.898, 4.29, 
  25.1, 31.4, "", 5.64, 81.63}, {"BEL", "Europe", "Belgium", "2020-03-02", 
  17., 16., 0., 0., 1.467, 1.381, 0., 0., 324., 268., 0.028, 0.023, "", "", 
  "units unclear", 11.11, 1.1589616*^7, 375.564, 41.8, 18.571, 12.849, 
  42658.576, 0.2, 114.898, 4.29, 25.1, 31.4, "", 5.64, 81.63}, 
 {"BEL", "Europe", "Belgium", "2020-03-03", 34., 17., 0., 0., 2.934, 1.467, 
  0., 0., 796., 472., 0.069, 0.041, "", "", "units unclear", 11.11, 
  1.1589616*^7, 375.564, 41.8, 18.571, 12.849, 42658.576, 0.2, 114.898, 4.29, 
  25.1, 31.4, "", 5.64, 81.63}, {"BEL", "Europe", "Belgium", "2020-03-04", 
  70., 36., 0., 0., 6.04, 3.106, 0., 0., 1442., 646., 0.124, 0.056, "", "", 
  "units unclear", 13.89, 1.1589616*^7, 375.564, 41.8, 18.571, 12.849, 
  42658.576, 0.2, 114.898, 4.29, 25.1, 31.4, "", 5.64, 81.63}, 
 {"BEL", "Europe", "Belgium", "2020-03-05", 125., 55., 0., 0., 10.786, 4.746, 
  0., 0., 2143., 701., 0.185, 0.06, "", "", "units unclear", 13.89, 
  1.1589616*^7, 375.564, 41.8, 18.571, 12.849, 42658.576, 0.2, 114.898, 4.29, 
  25.1, 31.4, "", 5.64, 81.63}, {"BEL", "Europe", "Belgium", "2020-03-06", 
  206., 81., 0., 0., 17.775, 6.989, 0., 0., 3167., 1024., 0.273, 0.088, "", 
  "", "units unclear", 13.89, 1.1589616*^7, 375.564, 41.8, 18.571, 12.849, 
  42658.576, 0.2, 114.898, 4.29, 25.1, 31.4, "", 5.64, 81.63}, 
 {"BEL", "Europe", "Belgium", "2020-03-07", 317., 111., 0., 0., 27.352, 
  9.578, 0., 0., 3568., 401., 0.308, 0.035, "", "", "units unclear", 13.89, 
  1.1589616*^7, 375.564, 41.8, 18.571, 12.849, 42658.576, 0.2, 114.898, 4.29, 
  25.1, 31.4, "", 5.64, 81.63}, {"BEL", "Europe", "Belgium", "2020-03-08", 
  344., 27., 0., 0., 29.682, 2.33, 0., 0., 3979., 411., 0.343, 0.035, 560., 
  0.048, "units unclear", 13.89, 1.1589616*^7, 375.564, 41.8, 18.571, 12.849, 
  42658.576, 0.2, 114.898, 4.29, 25.1, 31.4, "", 5.64, 81.63}, 
 {"BEL", "Europe", "Belgium", "2020-03-09", 408., 64., 0., 0., 35.204, 5.522, 
  0., 0., 4489., 510., 0.387, 0.044, 595., 0.051, "units unclear", 13.89, 
  1.1589616*^7, 375.564, 41.8, 18.571, 12.849, 42658.576, 0.2, 114.898, 4.29, 
  25.1, 31.4, "", 5.64, 81.63}, {"BEL", "Europe", "Belgium", "2020-03-10", 
  502., 94., 1., 1., 43.315, 8.111, 0.086, 0.086, 5165., 676., 0.446, 0.058, 
  624., 0.054, "units unclear", 19.44, 1.1589616*^7, 375.564, 41.8, 18.571, 
  12.849, 42658.576, 0.2, 114.898, 4.29, 25.1, 31.4, "", 5.64, 81.63}, 
 {"BEL", "Europe", "Belgium", "2020-03-11", 601., 99., 4., 3., 51.857, 8.542, 
  0.345, 0.259, 6074., 909., 0.524, 0.078, 662., 0.057, "units unclear", 
  19.44, 1.1589616*^7, 375.564, 41.8, 18.571, 12.849, 42658.576, 0.2, 
  114.898, 4.29, 25.1, 31.4, "", 5.64, 81.63}, 
 {"BEL", "Europe", "Belgium", "2020-03-12", 775., 174., 5., 1., 66.87, 
  15.013, 0.431, 0.086, 7334., 1260., 0.633, 0.109, 742., 0.064, 
  "units unclear", 19.44, 1.1589616*^7, 375.564, 41.8, 18.571, 12.849, 
  42658.576, 0.2, 114.898, 4.29, 25.1, 31.4, "", 5.64, 81.63}, 
 {"BEL", "Europe", "Belgium", "2020-03-13", 1025., 250., 8., 3., 88.441, 
  21.571, 0.69, 0.259, 9435., 2101., 0.814, 0.181, 895., 0.077, 
  "units unclear", 23.15, 1.1589616*^7, 375.564, 41.8, 18.571, 12.849, 
  42658.576, 0.2, 114.898, 4.29, 25.1, 31.4, "", 5.64, 81.63}, 
 {"BEL", "Europe", "Belgium", "2020-03-14", 1363., 338., 13., 5., 117.605, 
  29.164, 1.122, 0.431, 11133., 1698., 0.961, 0.147, 1081., 0.093, 
  "units unclear", 50.93, 1.1589616*^7, 375.564, 41.8, 18.571, 12.849, 
  42658.576, 0.2, 114.898, 4.29, 25.1, 31.4, "", 5.64, 81.63}, 
 {"BEL", "Europe", "Belgium", "2020-03-15", 1542., 179., 19., 6., 133.05, 
  15.445, 1.639, 0.518, 12162., 1029., 1.049, 0.089, 1169., 0.101, 
  "units unclear", 50.93, 1.1589616*^7, 375.564, 41.8, 18.571, 12.849, 
  42658.576, 0.2, 114.898, 4.29, 25.1, 31.4, "", 5.64, 81.63}, 
 {"BEL", "Europe", "Belgium", "2020-03-16", 1756., 214., 30., 11., 151.515, 
  18.465, 2.589, 0.949, 13591., 1429., 1.173, 0.123, 1300., 0.112, 
  "units unclear", 50.93, 1.1589616*^7, 375.564, 41.8, 18.571, 12.849, 
  42658.576, 0.2, 114.898, 4.29, 25.1, 31.4, "", 5.64, 81.63}, 
 {"BEL", "Europe", "Belgium", "2020-03-17", 2143., 387., 42., 12., 184.907, 
  33.392, 3.624, 1.035, 15359., 1768., 1.325, 0.153, 1456., 0.126, 
  "units unclear", 50.93, 1.1589616*^7, 375.564, 41.8, 18.571, 12.849, 
  42658.576, 0.2, 114.898, 4.29, 25.1, 31.4, "", 5.64, 81.63}, 
 {"BEL", "Europe", "Belgium", "2020-03-18", 2565., 422., 64., 22., 221.319, 
  36.412, 5.522, 1.898, 17435., 2076., 1.504, 0.179, 1623., 0.14, 
  "units unclear", 73.15, 1.1589616*^7, 375.564, 41.8, 18.571, 12.849, 
  42658.576, 0.2, 114.898, 4.29, 25.1, 31.4, "", 5.64, 81.63}, 
 {"BEL", "Europe", "Belgium", "2020-03-19", 3099., 534., 92., 28., 267.395, 
  46.076, 7.938, 2.416, 19940., 2505., 1.721, 0.216, 1801., 0.155, 
  "units unclear", 73.15, 1.1589616*^7, 375.564, 41.8, 18.571, 12.849, 
  42658.576, 0.2, 114.898, 4.29, 25.1, 31.4, "", 5.64, 81.63}, 
 {"BEL", "Europe", "Belgium", "2020-03-20", 3812., 713., 123., 31., 328.915, 
  61.521, 10.613, 2.675, 22390., 2450., 1.932, 0.211, 1851., 0.16, 
  "units unclear", 81.48, 1.1589616*^7, 375.564, 41.8, 18.571, 12.849, 
  42658.576, 0.2, 114.898, 4.29, 25.1, 31.4, "", 5.64, 81.63}, 
 {"BEL", "Europe", "Belgium", "2020-03-21", 4475., 663., 162., 39., 386.122, 
  57.206, 13.978, 3.365, 24138., 1748., 2.083, 0.151, 1858., 0.16, 
  "units unclear", 81.48, 1.1589616*^7, 375.564, 41.8, 18.571, 12.849, 
  42658.576, 0.2, 114.898, 4.29, 25.1, 31.4, "", 5.64, 81.63}, 
 {"BEL", "Europe", "Belgium", "2020-03-22", 4945., 470., 204., 42., 426.675, 
  40.554, 17.602, 3.624, 25205., 1067., 2.175, 0.092, 1863., 0.161, 
  "units unclear", 81.48, 1.1589616*^7, 375.564, 41.8, 18.571, 12.849, 
  42658.576, 0.2, 114.898, 4.29, 25.1, 31.4, "", 5.64, 81.63}, 
 {"BEL", "Europe", "Belgium", "2020-03-23", 5431., 486., 281., 77., 468.609, 
  41.934, 24.246, 6.644, 27634., 2429., 2.384, 0.21, 2006., 0.173, 
  "units unclear", 81.48, 1.1589616*^7, 375.564, 41.8, 18.571, 12.849, 
  42658.576, 0.2, 114.898, 4.29, 25.1, 31.4, "", 5.64, 81.63}, 
 {"BEL", "Europe", "Belgium", "2020-03-24", 6760., 1329., 355., 74., 583.281, 
  114.672, 30.631, 6.385, 30597., 2963., 2.64, 0.256, 2177., 0.188, 
  "units unclear", 81.48, 1.1589616*^7, 375.564, 41.8, 18.571, 12.849, 
  42658.576, 0.2, 114.898, 4.29, 25.1, 31.4, "", 5.64, 81.63}, 
 {"BEL", "Europe", "Belgium", "2020-03-25", 7955., 1195., 452., 97., 686.39, 
  103.11, 39., 8.37, 33838., 3241., 2.92, 0.28, 2343., 0.202, 
  "units unclear", 81.48, 1.1589616*^7, 375.564, 41.8, 18.571, 12.849, 
  42658.576, 0.2, 114.898, 4.29, 25.1, 31.4, "", 5.64, 81.63}, 
 {"BEL", "Europe", "Belgium", "2020-03-26", 9154., 1199., 553., 101., 
  789.845, 103.455, 47.715, 8.715, 36958., 3120., 3.189, 0.269, 2431., 0.21, 
  "units unclear", 81.48, 1.1589616*^7, 375.564, 41.8, 18.571, 12.849, 
  42658.576, 0.2, 114.898, 4.29, 25.1, 31.4, "", 5.64, 81.63}, 
 {"BEL", "Europe", "Belgium", "2020-03-27", 10517., 1363., 677., 124., 
  907.45, 117.605, 58.414, 10.699, 40620., 3662., 3.505, 0.316, 2604., 0.225, 
  "units unclear", 81.48, 1.1589616*^7, 375.564, 41.8, 18.571, 12.849, 
  42658.576, 0.2, 114.898, 4.29, 25.1, 31.4, "", 5.64, 81.63}, 
 {"BEL", "Europe", "Belgium", "2020-03-28", 12036., 1519., 811., 134., 
  1038.516, 131.066, 69.976, 11.562, 43524., 2904., 3.755, 0.251, 2769., 
  0.239, "units unclear", 81.48, 1.1589616*^7, 375.564, 41.8, 18.571, 12.849, 
  42658.576, 0.2, 114.898, 4.29, 25.1, 31.4, "", 5.64, 81.63}, 
 {"BEL", "Europe", "Belgium", "2020-03-29", 12880., 844., 950., 139., 
  1111.34, 72.824, 81.97, 11.993, 45338., 1814., 3.912, 0.157, 2876., 0.248, 
  "units unclear", 81.48, 1.1589616*^7, 375.564, 41.8, 18.571, 12.849, 
  42658.576, 0.2, 114.898, 4.29, 25.1, 31.4, "", 5.64, 81.63}, 
 {"BEL", "Europe", "Belgium", "2020-03-30", 13563., 683., 1120., 170., 
  1170.272, 58.932, 96.638, 14.668, 48320., 2982., 4.169, 0.257, 2955., 
  0.255, "units unclear", 81.48, 1.1589616*^7, 375.564, 41.8, 18.571, 12.849, 
  42658.576, 0.2, 114.898, 4.29, 25.1, 31.4, "", 5.64, 81.63}, 
 {"BEL", "Europe", "Belgium", "2020-03-31", 15301., 1738., 1307., 187., 
  1320.234, 149.962, 112.773, 16.135, 52901., 4581., 4.565, 0.395, 3186., 
  0.275, "units unclear", 81.48, 1.1589616*^7, 375.564, 41.8, 18.571, 12.849, 
  42658.576, 0.2, 114.898, 4.29, 25.1, 31.4, "", 5.64, 81.63}, 
 {"BEL", "Europe", "Belgium", "2020-04-01", 16982., 1681., 1556., 249., 
  1465.277, 145.044, 134.258, 21.485, 56930., 4029., 4.912, 0.348, 3299., 
  0.285, "units unclear", 81.48, 1.1589616*^7, 375.564, 41.8, 18.571, 12.849, 
  42658.576, 0.2, 114.898, 4.29, 25.1, 31.4, "", 5.64, 81.63}, 
 {"BEL", "Europe", "Belgium", "2020-04-02", 18485., 1503., 1766., 210., 
  1594.962, 129.685, 152.378, 18.12, 61109., 4179., 5.273, 0.361, 3450., 
  0.298, "units unclear", 81.48, 1.1589616*^7, 375.564, 41.8, 18.571, 12.849, 
  42658.576, 0.2, 114.898, 4.29, 25.1, 31.4, "", 5.64, 81.63}, 
 {"BEL", "Europe", "Belgium", "2020-04-03", 19945., 1460., 1997., 231., 
  1720.937, 125.975, 172.309, 19.932, 65577., 4468., 5.658, 0.386, 3565., 
  0.308, "units unclear", 81.48, 1.1589616*^7, 375.564, 41.8, 18.571, 12.849, 
  42658.576, 0.2, 114.898, 4.29, 25.1, 31.4, "", 5.64, 81.63}, 
 {"BEL", "Europe", "Belgium", "2020-04-04", 21636., 1691., 2270., 273., 
  1866.844, 145.906, 195.865, 23.556, 69281., 3704., 5.978, 0.32, 3680., 
  0.318, "units unclear", 81.48, 1.1589616*^7, 375.564, 41.8, 18.571, 12.849, 
  42658.576, 0.2, 114.898, 4.29, 25.1, 31.4, "", 5.64, 81.63}, 
 {"BEL", "Europe", "Belgium", "2020-04-05", 22561., 925., 2503., 233., 
  1946.656, 79.813, 215.969, 20.104, 71531., 2250., 6.172, 0.194, 3742., 
  0.323, "units unclear", 81.48, 1.1589616*^7, 375.564, 41.8, 18.571, 12.849, 
  42658.576, 0.2, 114.898, 4.29, 25.1, 31.4, "", 5.64, 81.63}, 
 {"BEL", "Europe", "Belgium", "2020-04-06", 23226., 665., 2776., 273., 
  2004.035, 57.379, 239.525, 23.556, 75287., 3756., 6.496, 0.324, 3852., 
  0.332, "units unclear", 81.48, 1.1589616*^7, 375.564, 41.8, 18.571, 12.849, 
  42658.576, 0.2, 114.898, 4.29, 25.1, 31.4, "", 5.64, 81.63}, 
 {"BEL", "Europe", "Belgium", "2020-04-07", 25148., 1922., 3079., 303., 
  2169.873, 165.838, 265.669, 26.144, 80281., 4994., 6.927, 0.431, 3911., 
  0.337, "units unclear", 81.48, 1.1589616*^7, 375.564, 41.8, 18.571, 12.849, 
  42658.576, 0.2, 114.898, 4.29, 25.1, 31.4, "", 5.64, 81.63}, 
 {"BEL", "Europe", "Belgium", "2020-04-08", 26648., 1500., 3396., 317., 
  2299.3, 129.426, 293.021, 27.352, 85353., 5072., 7.365, 0.438, 4060., 0.35, 
  "units unclear", 81.48, 1.1589616*^7, 375.564, 41.8, 18.571, 12.849, 
  42658.576, 0.2, 114.898, 4.29, 25.1, 31.4, "", 5.64, 81.63}, 
 {"BEL", "Europe", "Belgium", "2020-04-09", 28235., 1587., 3667., 271., 
  2436.233, 136.933, 316.404, 23.383, 90441., 5088., 7.804, 0.439, 4190., 
  0.362, "units unclear", 81.48, 1.1589616*^7, 375.564, 41.8, 18.571, 12.849, 
  42658.576, 0.2, 114.898, 4.29, 25.1, 31.4, "", 5.64, 81.63}, 
 {"BEL", "Europe", "Belgium", "2020-04-10", 30459., 2224., 3985., 318., 
  2628.128, 191.896, 343.842, 27.438, 96077., 5636., 8.29, 0.486, 4357., 
  0.376, "units unclear", 81.48, 1.1589616*^7, 375.564, 41.8, 18.571, 12.849, 
  42658.576, 0.2, 114.898, 4.29, 25.1, 31.4, "", 5.64, 81.63}, 
 {"BEL", "Europe", "Belgium", "2020-04-11", 32778., 2319., 4273., 288., 
  2828.221, 200.093, 368.692, 24.85, 101826., 5749., 8.786, 0.496, 4649., 
  0.401, "units unclear", 81.48, 1.1589616*^7, 375.564, 41.8, 18.571, 12.849, 
  42658.576, 0.2, 114.898, 4.29, 25.1, 31.4, "", 5.64, 81.63}, 
 {"BEL", "Europe", "Belgium", "2020-04-12", 33801., 1023., 4616., 343., 
  2916.49, 88.269, 398.288, 29.595, 107351., 5525., 9.263, 0.477, 5117., 
  0.442, "units unclear", 81.48, 1.1589616*^7, 375.564, 41.8, 18.571, 12.849, 
  42658.576, 0.2, 114.898, 4.29, 25.1, 31.4, "", 5.64, 81.63}, 
 {"BEL", "Europe", "Belgium", "2020-04-13", 34318., 517., 4896., 280., 
  2961.099, 44.609, 422.447, 24.16, 112495., 5144., 9.707, 0.444, 5315., 
  0.459, "units unclear", 81.48, 1.1589616*^7, 375.564, 41.8, 18.571, 12.849, 
  42658.576, 0.2, 114.898, 4.29, 25.1, 31.4, "", 5.64, 81.63}, 
 {"BEL", "Europe", "Belgium", "2020-04-14", 34850., 532., 5171., 275., 
  3007.002, 45.903, 446.175, 23.728, 117979., 5484., 10.18, 0.473, 5385., 
  0.465, "units unclear", 81.48, 1.1589616*^7, 375.564, 41.8, 18.571, 12.849, 
  42658.576, 0.2, 114.898, 4.29, 25.1, 31.4, "", 5.64, 81.63}, 
 {"BEL", "Europe", "Belgium", "2020-04-15", 36412., 1562., 5446., 275., 
  3141.778, 134.776, 469.903, 23.728, 125016., 7037., 10.787, 0.607, 5666., 
  0.489, "units unclear", 81.48, 1.1589616*^7, 375.564, 41.8, 18.571, 12.849, 
  42658.576, 0.2, 114.898, 4.29, 25.1, 31.4, "", 5.64, 81.63}, 
 {"BEL", "Europe", "Belgium", "2020-04-16", 38032., 1620., 5698., 252., 
  3281.558, 139.78, 491.647, 21.744, 131735., 6719., 11.367, 0.58, 5899., 
  0.509, "units unclear", 81.48, 1.1589616*^7, 375.564, 41.8, 18.571, 12.849, 
  42658.576, 0.2, 114.898, 4.29, 25.1, 31.4, "", 5.64, 81.63}, 
 {"BEL", "Europe", "Belgium", "2020-04-17", 39696., 1664., 5902., 204., 
  3425.135, 143.577, 509.249, 17.602, 139622., 7887., 12.047, 0.681, 6221., 
  0.537, "units unclear", 81.48, 1.1589616*^7, 375.564, 41.8, 18.571, 12.849, 
  42658.576, 0.2, 114.898, 4.29, 25.1, 31.4, "", 5.64, 81.63}, 
 {"BEL", "Europe", "Belgium", "2020-04-18", 41078., 1382., 6111., 209., 
  3544.38, 119.245, 527.282, 18.033, 147503., 7881., 12.727, 0.68, 6525., 
  0.563, "units unclear", 81.48, 1.1589616*^7, 375.564, 41.8, 18.571, 12.849, 
  42658.576, 0.2, 114.898, 4.29, 25.1, 31.4, "", 5.64, 81.63}, 
 {"BEL", "Europe", "Belgium", "2020-04-19", 41795., 717., 6323., 212., 
  3606.245, 61.866, 545.575, 18.292, 153051., 5548., 13.206, 0.479, 6529., 
  0.563, "units unclear", 81.48, 1.1589616*^7, 375.564, 41.8, 18.571, 12.849, 
  42658.576, 0.2, 114.898, 4.29, 25.1, 31.4, "", 5.64, 81.63}, 
 {"BEL", "Europe", "Belgium", "2020-04-20", 42238., 443., 6522., 199., 
  3644.469, 38.224, 562.745, 17.171, 161686., 8635., 13.951, 0.745, 7027., 
  0.606, "units unclear", 81.48, 1.1589616*^7, 375.564, 41.8, 18.571, 12.849, 
  42658.576, 0.2, 114.898, 4.29, 25.1, 31.4, "", 5.64, 81.63}, 
 {"BEL", "Europe", "Belgium", "2020-04-21", 43510., 1272., 6724., 202., 
  3754.223, 109.753, 580.175, 17.429, 168668., 6982., 14.553, 0.602, 7241., 
  0.625, "units unclear", 81.48, 1.1589616*^7, 375.564, 41.8, 18.571, 12.849, 
  42658.576, 0.2, 114.898, 4.29, 25.1, 31.4, "", 5.64, 81.63}, 
 {"BEL", "Europe", "Belgium", "2020-04-22", 44773., 1263., 6916., 192., 
  3863.2, 108.977, 596.741, 16.567, 180968., 12300., 15.615, 1.061, 7993., 
  0.69, "units unclear", 81.48, 1.1589616*^7, 375.564, 41.8, 18.571, 12.849, 
  42658.576, 0.2, 114.898, 4.29, 25.1, 31.4, "", 5.64, 81.63}, 
 {"BEL", "Europe", "Belgium", "2020-04-23", 45548., 775., 7091., 175., 
  3930.07, 66.87, 611.841, 15.1, 194394., 13426., 16.773, 1.158, 8951., 
  0.772, "units unclear", 81.48, 1.1589616*^7, 375.564, 41.8, 18.571, 12.849, 
  42658.576, 0.2, 114.898, 4.29, 25.1, 31.4, "", 5.64, 81.63}, 
 {"BEL", "Europe", "Belgium", "2020-04-24", 46516., 968., 7238., 147., 
  4013.593, 83.523, 624.525, 12.684, 209596., 15202., 18.085, 1.312, 9996., 
  0.862, "units unclear", 81.48, 1.1589616*^7, 375.564, 41.8, 18.571, 12.849, 
  42658.576, 0.2, 114.898, 4.29, 25.1, 31.4, "", 5.64, 81.63}, 
 {"BEL", "Europe", "Belgium", "2020-04-25", 47319., 803., 7393., 155., 
  4082.879, 69.286, 637.899, 13.374, 223713., 14117., 19.303, 1.218, 10887., 
  0.939, "units unclear", 81.48, 1.1589616*^7, 375.564, 41.8, 18.571, 12.849, 
  42658.576, 0.2, 114.898, 4.29, 25.1, 31.4, "", 5.64, 81.63}, 
 {"BEL", "Europe", "Belgium", "2020-04-26", 47706., 387., 7569., 176., 
  4116.271, 33.392, 653.085, 15.186, 235590., 11877., 20.328, 1.025, 11791., 
  1.017, "units unclear", 81.48, 1.1589616*^7, 375.564, 41.8, 18.571, 12.849, 
  42658.576, 0.2, 114.898, 4.29, 25.1, 31.4, "", 5.64, 81.63}, 
 {"BEL", "Europe", "Belgium", "2020-04-27", 47911., 205., 7696., 127., 
  4133.959, 17.688, 664.043, 10.958, 250126., 14536., 21.582, 1.254, 12634., 
  1.09, "units unclear", 81.48, 1.1589616*^7, 375.564, 41.8, 18.571, 12.849, 
  42658.576, 0.2, 114.898, 4.29, 25.1, 31.4, "", 5.64, 81.63}, 
 {"BEL", "Europe", "Belgium", "2020-04-28", 48659., 748., 7811., 115., 
  4198.5, 64.541, 673.965, 9.923, 266647., 16521., 23.007, 1.426, 13997., 
  1.208, "units unclear", 81.48, 1.1589616*^7, 375.564, 41.8, 18.571, 12.849, 
  42658.576, 0.2, 114.898, 4.29, 25.1, 31.4, "", 5.64, 81.63}, 
 {"BEL", "Europe", "Belgium", "2020-04-29", 49227., 568., 7909., 98., 
  4247.509, 49.009, 682.421, 8.456, 286063., 19416., 24.683, 1.675, 15014., 
  1.295, "units unclear", 81.48, 1.1589616*^7, 375.564, 41.8, 18.571, 12.849, 
  42658.576, 0.2, 114.898, 4.29, 25.1, 31.4, "", 5.64, 81.63}, 
 {"BEL", "Europe", "Belgium", "2020-04-30", 49741., 514., 7993., 84., 
  4291.859, 44.35, 689.669, 7.248, 307339., 21276., 26.518, 1.836, 16135., 
  1.392, "units unclear", 81.48, 1.1589616*^7, 375.564, 41.8, 18.571, 12.849, 
  42658.576, 0.2, 114.898, 4.29, 25.1, 31.4, "", 5.64, 81.63}, 
 {"BEL", "Europe", "Belgium", "2020-05-01", 50328., 587., 8091., 98., 
  4342.508, 50.649, 698.125, 8.456, 328559., 21220., 28.349, 1.831, 16995., 
  1.466, "units unclear", 81.48, 1.1589616*^7, 375.564, 41.8, 18.571, 12.849, 
  42658.576, 0.2, 114.898, 4.29, 25.1, 31.4, "", 5.64, 81.63}, 
 {"BEL", "Europe", "Belgium", "2020-05-02", 50565., 237., 8164., 73., 
  4362.957, 20.449, 704.424, 6.299, 343204., 14645., 29.613, 1.264, 17070., 
  1.473, "units unclear", 81.48, 1.1589616*^7, 375.564, 41.8, 18.571, 12.849, 
  42658.576, 0.2, 114.898, 4.29, 25.1, 31.4, "", 5.64, 81.63}, 
 {"BEL", "Europe", "Belgium", "2020-05-03", 50849., 284., 8260., 96., 
  4387.462, 24.505, 712.707, 8.283, 355134., 11930., 30.642, 1.029, 17078., 
  1.474, "units unclear", 81.48, 1.1589616*^7, 375.564, 41.8, 18.571, 12.849, 
  42658.576, 0.2, 114.898, 4.29, 25.1, 31.4, "", 5.64, 81.63}, 
 {"BEL", "Europe", "Belgium", "2020-05-04", 50990., 141., 8358., 98., 
  4399.628, 12.166, 721.163, 8.456, 375663., 20529., 32.414, 1.771, 17934., 
  1.547, "units unclear", 81.48, 1.1589616*^7, 375.564, 41.8, 18.571, 12.849, 
  42658.576, 0.2, 114.898, 4.29, 25.1, 31.4, "", 5.64, 81.63}, 
 {"BEL", "Europe", "Belgium", "2020-05-05", 51659., 669., 8440., 82., 
  4457.352, 57.724, 728.238, 7.075, 393053., 17390., 33.914, 1.5, 18058., 
  1.558, "units unclear", 78.7, 1.1589616*^7, 375.564, 41.8, 18.571, 12.849, 
  42658.576, 0.2, 114.898, 4.29, 25.1, 31.4, "", 5.64, 81.63}, 
 {"BEL", "Europe", "Belgium", "2020-05-06", 52195., 536., 8515., 75., 4503.6, 
  46.248, 734.709, 6.471, 410188., 17135., 35.393, 1.478, 17732., 1.53, 
  "units unclear", 78.7, 1.1589616*^7, 375.564, 41.8, 18.571, 12.849, 
  42658.576, 0.2, 114.898, 4.29, 25.1, 31.4, "", 5.64, 81.63}, 
 {"BEL", "Europe", "Belgium", "2020-05-07", 52746., 551., 8593., 78., 
  4551.143, 47.543, 741.44, 6.73, 428265., 18077., 36.952, 1.56, 17275., 
  1.491, "units unclear", 78.7, 1.1589616*^7, 375.564, 41.8, 18.571, 12.849, 
  42658.576, 0.2, 114.898, 4.29, 25.1, 31.4, "", 5.64, 81.63}, 
 {"BEL", "Europe", "Belgium", "2020-05-08", 53172., 426., 8663., 70., 4587.9, 
  36.757, 747.479, 6.04, 450218., 21953., 38.847, 1.894, 17380., 1.5, 
  "units unclear", 78.7, 1.1589616*^7, 375.564, 41.8, 18.571, 12.849, 
  42658.576, 0.2, 114.898, 4.29, 25.1, 31.4, "", 5.64, 81.63}, 
 {"BEL", "Europe", "Belgium", "2020-05-09", 53651., 479., 8731., 68., 
  4629.23, 41.33, 753.347, 5.867, 467956., 17738., 40.377, 1.531, 17822., 
  1.538, "units unclear", 78.7, 1.1589616*^7, 375.564, 41.8, 18.571, 12.849, 
  42658.576, 0.2, 114.898, 4.29, 25.1, 31.4, "", 5.64, 81.63}, 
 {"BEL", "Europe", "Belgium", "2020-05-10", 53891., 240., 8804., 73., 
  4649.938, 20.708, 759.646, 6.299, 478200., 10244., 41.261, 0.884, 17581., 
  1.517, "units unclear", 78.7, 1.1589616*^7, 375.564, 41.8, 18.571, 12.849, 
  42658.576, 0.2, 114.898, 4.29, 25.1, 31.4, "", 5.64, 81.63}, 
 {"BEL", "Europe", "Belgium", "2020-05-11", 54009., 118., 8866., 62., 
  4660.12, 10.182, 764.995, 5.35, 486176., 7976., 41.949, 0.688, 15788., 
  1.362, "units unclear", 75., 1.1589616*^7, 375.564, 41.8, 18.571, 12.849, 
  42658.576, 0.2, 114.898, 4.29, 25.1, 31.4, "", 5.64, 81.63}, 
 {"BEL", "Europe", "Belgium", "2020-05-12", 54471., 462., 8914., 48., 
  4699.983, 39.863, 769.137, 4.142, 502346., 16170., 43.344, 1.395, 15613., 
  1.347, "units unclear", 75., 1.1589616*^7, 375.564, 41.8, 18.571, 12.849, 
  42658.576, 0.2, 114.898, 4.29, 25.1, 31.4, "", 5.64, 81.63}, 
 {"BEL", "Europe", "Belgium", "2020-05-13", 54866., 395., 8968., 54., 
  4734.065, 34.082, 773.796, 4.659, 521583., 19237., 45.004, 1.66, 15914., 
  1.373, "units unclear", 75., 1.1589616*^7, 375.564, 41.8, 18.571, 12.849, 
  42658.576, 0.2, 114.898, 4.29, 25.1, 31.4, "", 5.64, 81.63}, 
 {"BEL", "Europe", "Belgium", "2020-05-14", 55184., 318., 9014., 46., 
  4761.504, 27.438, 777.765, 3.969, 537868., 16285., 46.409, 1.405, 15658., 
  1.351, "units unclear", 75., 1.1589616*^7, 375.564, 41.8, 18.571, 12.849, 
  42658.576, 0.2, 114.898, 4.29, 25.1, 31.4, "", 5.64, 81.63}, 
 {"BEL", "Europe", "Belgium", "2020-05-15", 55478., 294., 9051., 37., 
  4786.871, 25.368, 780.958, 3.193, 554479., 16611., 47.843, 1.433, 14894., 
  1.285, "units unclear", 75., 1.1589616*^7, 375.564, 41.8, 18.571, 12.849, 
  42658.576, 0.2, 114.898, 4.29, 25.1, 31.4, "", 5.64, 81.63}, 
 {"BEL", "Europe", "Belgium", "2020-05-16", 55818., 340., 9079., 28., 
  4816.208, 29.337, 783.374, 2.416, 565995., 11516., 48.836, 0.994, 14006., 
  1.208, "units unclear", 75., 1.1589616*^7, 375.564, 41.8, 18.571, 12.849, 
  42658.576, 0.2, 114.898, 4.29, 25.1, 31.4, "", 5.64, 81.63}, 
 {"BEL", "Europe", "Belgium", "2020-05-17", 55964., 146., 9114., 35., 
  4828.805, 12.597, 786.394, 3.02, 574258., 8263., 49.549, 0.713, 13723., 
  1.184, "units unclear", 75., 1.1589616*^7, 375.564, 41.8, 18.571, 12.849, 
  42658.576, 0.2, 114.898, 4.29, 25.1, 31.4, "", 5.64, 81.63}, 
 {"BEL", "Europe", "Belgium", "2020-05-18", 56045., 81., 9149., 35., 
  4835.794, 6.989, 789.414, 3.02, 581361., 7103., 50.162, 0.613, 13598., 
  1.173, "units unclear", 75., 1.1589616*^7, 375.564, 41.8, 18.571, 12.849, 
  42658.576, 0.2, 114.898, 4.29, 25.1, 31.4, "", 5.64, 81.63}, 
 {"BEL", "Europe", "Belgium", "2020-05-19", 56352., 307., 9179., 30., 
  4862.284, 26.489, 792.002, 2.589, 594036., 12675., 51.256, 1.094, 13099., 
  1.13, "units unclear", 75., 1.1589616*^7, 375.564, 41.8, 18.571, 12.849, 
  42658.576, 0.2, 114.898, 4.29, 25.1, 31.4, "", 5.64, 81.63}, 
 {"BEL", "Europe", "Belgium", "2020-05-20", 56636., 284., 9211., 32., 
  4886.788, 24.505, 794.763, 2.761, 608189., 14153., 52.477, 1.221, 12372., 
  1.068, "units unclear", 75., 1.1589616*^7, 375.564, 41.8, 18.571, 12.849, 
  42658.576, 0.2, 114.898, 4.29, 25.1, 31.4, "", 5.64, 81.63}, 
 {"BEL", "Europe", "Belgium", "2020-05-21", 57017., 381., 9240., 29., 
  4919.663, 32.874, 797.265, 2.502, 615668., 7479., 53.122, 0.645, 11114., 
  0.959, "units unclear", 75., 1.1589616*^7, 375.564, 41.8, 18.571, 12.849, 
  42658.576, 0.2, 114.898, 4.29, 25.1, 31.4, "", 5.64, 81.63}, 
 {"BEL", "Europe", "Belgium", "2020-05-22", 57088., 71., 9277., 37., 
  4925.789, 6.126, 800.458, 3.193, 625379., 9711., 53.96, 0.838, 10129., 
  0.874, "units unclear", 75., 1.1589616*^7, 375.564, 41.8, 18.571, 12.849, 
  42658.576, 0.2, 114.898, 4.29, 25.1, 31.4, "", 5.64, 81.63}, 
 {"BEL", "Europe", "Belgium", "2020-05-23", 57334., 246., 9301., 24., 
  4947.015, 21.226, 802.529, 2.071, 631890., 6511., 54.522, 0.562, 9414., 
  0.812, "units unclear", 75., 1.1589616*^7, 375.564, 41.8, 18.571, 12.849, 
  42658.576, 0.2, 114.898, 4.29, 25.1, 31.4, "", 5.64, 81.63}, 
 {"BEL", "Europe", "Belgium", "2020-05-24", 57456., 122., 9336., 35., 
  4957.541, 10.527, 805.549, 3.02, 637188., 5298., 54.979, 0.457, 8990., 
  0.776, "units unclear", 75., 1.1589616*^7, 375.564, 41.8, 18.571, 12.849, 
  42658.576, 0.2, 114.898, 4.29, 25.1, 31.4, "", 5.64, 81.63}, 
 {"BEL", "Europe", "Belgium", "2020-05-25", 57531., 75., 9360., 24., 
  4964.013, 6.471, 807.62, 2.071, 643892., 6704., 55.558, 0.578, 8933., 
  0.771, "units unclear", 75., 1.1589616*^7, 375.564, 41.8, 18.571, 12.849, 
  42658.576, 0.2, 114.898, 4.29, 25.1, 31.4, "", 5.64, 81.63}, 
 {"BEL", "Europe", "Belgium", "2020-05-26", 57835., 304., 9400., 40., 
  4990.243, 26.23, 811.071, 3.451, 655929., 12037., 56.596, 1.039, 8842., 
  0.763, "units unclear", 75., 1.1589616*^7, 375.564, 41.8, 18.571, 12.849, 
  42658.576, 0.2, 114.898, 4.29, 25.1, 31.4, "", 5.64, 81.63}, 
 {"BEL", "Europe", "Belgium", "2020-05-27", 58033., 198., 9424., 24., 
  5007.327, 17.084, 813.142, 2.071, 669565., 13636., 57.773, 1.177, 8768., 
  0.757, "units unclear", 75., 1.1589616*^7, 375.564, 41.8, 18.571, 12.849, 
  42658.576, 0.2, 114.898, 4.29, 25.1, 31.4, "", 5.64, 81.63}, 
 {"BEL", "Europe", "Belgium", "2020-05-28", 58214., 181., 9446., 22., 
  5022.945, 15.617, 815.04, 1.898, 678836., 9271., 58.573, 0.8, 9024., 0.779, 
  "units unclear", 75., 1.1589616*^7, 375.564, 41.8, 18.571, 12.849, 
  42658.576, 0.2, 114.898, 4.29, 25.1, 31.4, "", 5.64, 81.63}, 
 {"BEL", "Europe", "Belgium", "2020-05-29", 58373., 159., 9459., 13., 
  5036.664, 13.719, 816.162, 1.122, 689190., 10354., 59.466, 0.893, 9116., 
  0.787, "units unclear", 75., 1.1589616*^7, 375.564, 41.8, 18.571, 12.849, 
  42658.576, 0.2, 114.898, 4.29, 25.1, 31.4, "", 5.64, 81.63}, 
 {"BEL", "Europe", "Belgium", "2020-05-30", 58532., 159., 9483., 24., 
  5050.383, 13.719, 818.232, 2.071, 696441., 7251., 60.092, 0.626, 9222., 
  0.796, "units unclear", 75., 1.1589616*^7, 375.564, 41.8, 18.571, 12.849, 
  42658.576, 0.2, 114.898, 4.29, 25.1, 31.4, "", 5.64, 81.63}, 
 {"BEL", "Europe", "Belgium", "2020-05-31", 58592., 60., 9502., 19., 5055.56, 
  5.177, 819.872, 1.639, 701592., 5151., 60.536, 0.444, 9201., 0.794, 
  "units unclear", 75., 1.1589616*^7, 375.564, 41.8, 18.571, 12.849, 
  42658.576, 0.2, 114.898, 4.29, 25.1, 31.4, "", 5.64, 81.63}, 
 {"BEL", "Europe", "Belgium", "2020-06-01", 58640., 48., 9524., 22., 
  5059.702, 4.142, 821.77, 1.898, 705500., 3908., 60.873, 0.337, 8801., 
  0.759, "units unclear", 75., 1.1589616*^7, 375.564, 41.8, 18.571, 12.849, 
  42658.576, 0.2, 114.898, 4.29, 25.1, 31.4, "", 5.64, 81.63}, 
 {"BEL", "Europe", "Belgium", "2020-06-02", 58698., 58., 9544., 20., 
  5064.706, 5.004, 823.496, 1.726, 712885., 7385., 61.511, 0.637, 8137., 
  0.702, "units unclear", 75., 1.1589616*^7, 375.564, 41.8, 18.571, 12.849, 
  42658.576, 0.2, 114.898, 4.29, 25.1, 31.4, "", 5.64, 81.63}, 
 {"BEL", "Europe", "Belgium", "2020-06-03", 58876., 178., 9564., 20., 
  5080.065, 15.359, 825.221, 1.726, 723634., 10749., 62.438, 0.927, 7724., 
  0.666, "units unclear", 75., 1.1589616*^7, 375.564, 41.8, 18.571, 12.849, 
  42658.576, 0.2, 114.898, 4.29, 25.1, 31.4, "", 5.64, 81.63}, 
 {"BEL", "Europe", "Belgium", "2020-06-04", 59036., 160., 9578., 14., 
  5093.87, 13.805, 826.429, 1.208, 732475., 8841., 63.201, 0.763, 7663., 
  0.661, "units unclear", 75., 1.1589616*^7, 375.564, 41.8, 18.571, 12.849, 
  42658.576, 0.2, 114.898, 4.29, 25.1, 31.4, "", 5.64, 81.63}, 
 {"BEL", "Europe", "Belgium", "2020-06-05", 59204., 168., 9590., 12., 
  5108.366, 14.496, 827.465, 1.035, 741935., 9460., 64.017, 0.816, 7535., 
  0.65, "units unclear", 71.3, 1.1589616*^7, 375.564, 41.8, 18.571, 12.849, 
  42658.576, 0.2, 114.898, 4.29, 25.1, 31.4, "", 5.64, 81.63}, 
 {"BEL", "Europe", "Belgium", "2020-06-06", 59359., 155., 9601., 11., 
  5121.74, 13.374, 828.414, 0.949, 750781., 8846., 64.78, 0.763, 7763., 0.67, 
  "units unclear", 71.3, 1.1589616*^7, 375.564, 41.8, 18.571, 12.849, 
  42658.576, 0.2, 114.898, 4.29, 25.1, 31.4, "", 5.64, 81.63}, 
 {"BEL", "Europe", "Belgium", "2020-06-07", 59428., 69., 9612., 11., 
  5127.694, 5.954, 829.363, 0.949, 756189., 5408., 65.247, 0.467, 7800., 
  0.673, "units unclear", 71.3, 1.1589616*^7, 375.564, 41.8, 18.571, 12.849, 
  42658.576, 0.2, 114.898, 4.29, 25.1, 31.4, "", 5.64, 81.63}, 
 {"BEL", "Europe", "Belgium", "2020-06-08", 59481., 53., 9621., 9., 5132.267, 
  4.573, 830.14, 0.777, 764153., 7964., 65.934, 0.687, 8379., 0.723, 
  "units unclear", 50., 1.1589616*^7, 375.564, 41.8, 18.571, 12.849, 
  42658.576, 0.2, 114.898, 4.29, 25.1, 31.4, "", 5.64, 81.63}, 
 {"BEL", "Europe", "Belgium", "2020-06-09", 59631., 150., 9633., 12., 
  5145.209, 12.943, 831.175, 1.035, 775243., 11090., 66.891, 0.957, 8908., 
  0.769, "units unclear", 50., 1.1589616*^7, 375.564, 41.8, 18.571, 12.849, 
  42658.576, 0.2, 114.898, 4.29, 25.1, 31.4, "", 5.64, 81.63}, 
 {"BEL", "Europe", "Belgium", "2020-06-10", 59775., 144., 9645., 12., 
  5157.634, 12.425, 832.21, 1.035, 785823., 10580., 67.804, 0.913, 8884., 
  0.767, "units unclear", 50., 1.1589616*^7, 375.564, 41.8, 18.571, 12.849, 
  42658.576, 0.2, 114.898, 4.29, 25.1, 31.4, "", 5.64, 81.63}, 
 {"BEL", "Europe", "Belgium", "2020-06-11", 59891., 116., 9652., 7., 
  5167.643, 10.009, 832.814, 0.604, 796226., 10403., 68.702, 0.898, 9107., 
  0.786, "units unclear", 50., 1.1589616*^7, 375.564, 41.8, 18.571, 12.849, 
  42658.576, 0.2, 114.898, 4.29, 25.1, 31.4, "", 5.64, 81.63}, 
 {"BEL", "Europe", "Belgium", "2020-06-12", 59985., 94., 9662., 10., 
  5175.754, 8.111, 833.677, 0.863, 806425., 10199., 69.582, 0.88, 9213., 
  0.795, "units unclear", 50., 1.1589616*^7, 375.564, 41.8, 18.571, 12.849, 
  42658.576, 0.2, 114.898, 4.29, 25.1, 31.4, "", 5.64, 81.63}, 
 {"BEL", "Europe", "Belgium", "2020-06-13", 60073., 88., 9667., 5., 5183.347, 
  7.593, 834.109, 0.431, 815836., 9411., 70.394, 0.812, 9294., 0.802, 
  "units unclear", 50., 1.1589616*^7, 375.564, 41.8, 18.571, 12.849, 
  42658.576, 0.2, 114.898, 4.29, 25.1, 31.4, "", 5.64, 81.63}, 
 {"BEL", "Europe", "Belgium", "2020-06-14", 60120., 47., 9670., 3., 5187.402, 
  4.055, 834.368, 0.259, 820183., 4347., 70.769, 0.375, 9142., 0.789, 
  "units unclear", 50., 1.1589616*^7, 375.564, 41.8, 18.571, 12.849, 
  42658.576, 0.2, 114.898, 4.29, 25.1, 31.4, "", 5.64, 81.63}, 
 {"BEL", "Europe", "Belgium", "2020-06-15", 60142., 22., 9678., 8., 5189.3, 
  1.898, 835.058, 0.69, 828966., 8783., 71.527, 0.758, 9259., 0.799, 
  "units unclear", 50., 1.1589616*^7, 375.564, 41.8, 18.571, 12.849, 
  42658.576, 0.2, 114.898, 4.29, 25.1, 31.4, "", 5.64, 81.63}, 
 {"BEL", "Europe", "Belgium", "2020-06-16", 60290., 148., 9685., 7., 
  5202.071, 12.77, 835.662, 0.604, 840134., 11168., 72.49, 0.964, 9270., 0.8, 
  "units unclear", 50., 1.1589616*^7, 375.564, 41.8, 18.571, 12.849, 
  42658.576, 0.2, 114.898, 4.29, 25.1, 31.4, "", 5.64, 81.63}, 
 {"BEL", "Europe", "Belgium", "2020-06-17", 60387., 97., 9692., 7., 5210.44, 
  8.37, 836.266, 0.604, 851750., 11616., 73.493, 1.002, 9418., 0.813, 
  "units unclear", 50., 1.1589616*^7, 375.564, 41.8, 18.571, 12.849, 
  42658.576, 0.2, 114.898, 4.29, 25.1, 31.4, "", 5.64, 81.63}, 
 {"BEL", "Europe", "Belgium", "2020-06-18", 60509., 122., 9697., 5., 
  5220.967, 10.527, 836.697, 0.431, 862097., 10347., 74.385, 0.893, 9410., 
  0.812, "units unclear", 50., 1.1589616*^7, 375.564, 41.8, 18.571, 12.849, 
  42658.576, 0.2, 114.898, 4.29, 25.1, 31.4, "", 5.64, 81.63}, 
 {"BEL", "Europe", "Belgium", "2020-06-19", 60615., 106., 9701., 4., 
  5230.113, 9.146, 837.042, 0.345, 872384., 10287., 75.273, 0.888, 9423., 
  0.813, "units unclear", 50., 1.1589616*^7, 375.564, 41.8, 18.571, 12.849, 
  42658.576, 0.2, 114.898, 4.29, 25.1, 31.4, "", 5.64, 81.63}, 
 {"BEL", "Europe", "Belgium", "2020-06-20", 60732., 117., 9704., 3., 
  5240.208, 10.095, 837.301, 0.259, 882133., 9749., 76.114, 0.841, 9471., 
  0.817, "units unclear", 50., 1.1589616*^7, 375.564, 41.8, 18.571, 12.849, 
  42658.576, 0.2, 114.898, 4.29, 25.1, 31.4, "", 5.64, 81.63}, 
 {"BEL", "Europe", "Belgium", "2020-06-21", 60781., 49., 9713., 9., 5244.436, 
  4.228, 838.078, 0.777, 886986., 4853., 76.533, 0.419, 9543., 0.823, 
  "units unclear", 50., 1.1589616*^7, 375.564, 41.8, 18.571, 12.849, 
  42658.576, 0.2, 114.898, 4.29, 25.1, 31.4, "", 5.64, 81.63}, 
 {"BEL", "Europe", "Belgium", "2020-06-22", 60798., 17., 9725., 12., 
  5245.903, 1.467, 839.113, 1.035, 895199., 8213., 77.241, 0.709, 9462., 
  0.816, "units unclear", 50., 1.1589616*^7, 375.564, 41.8, 18.571, 12.849, 
  42658.576, 0.2, 114.898, 4.29, 25.1, 31.4, "", 5.64, 81.63}, 
 {"BEL", "Europe", "Belgium", "2020-06-23", 60910., 112., 9729., 4., 
  5255.567, 9.664, 839.458, 0.345, 908412., 13213., 78.382, 1.14, 9754., 
  0.842, "units unclear", 50., 1.1589616*^7, 375.564, 41.8, 18.571, 12.849, 
  42658.576, 0.2, 114.898, 4.29, 25.1, 31.4, "", 5.64, 81.63}, 
 {"BEL", "Europe", "Belgium", "2020-06-24", 61000., 90., 9732., 3., 5263.332, 
  7.766, 839.717, 0.259, 922796., 14384., 79.623, 1.241, 10149., 0.876, 
  "units unclear", 50., 1.1589616*^7, 375.564, 41.8, 18.571, 12.849, 
  42658.576, 0.2, 114.898, 4.29, 25.1, 31.4, "", 5.64, 81.63}, 
 {"BEL", "Europe", "Belgium", "2020-06-25", 61013., 13., 9737., 5., 5264.454, 
  1.122, 840.149, 0.431, 934303., 11507., 80.616, 0.993, 10315., 0.89, 
  "units unclear", 50., 1.1589616*^7, 375.564, 41.8, 18.571, 12.849, 
  42658.576, 0.2, 114.898, 4.29, 25.1, 31.4, "", 5.64, 81.63}, 
 {"BEL", "Europe", "Belgium", "2020-06-26", 61106., 93., 9739., 2., 5272.478, 
  8.024, 840.321, 0.173, 945341., 11038., 81.568, 0.952, 10422., 0.899, 
  "units unclear", 50., 1.1589616*^7, 375.564, 41.8, 18.571, 12.849, 
  42658.576, 0.2, 114.898, 4.29, 25.1, 31.4, "", 5.64, 81.63}, 
 {"BEL", "Europe", "Belgium", "2020-06-27", 61106., 0., 9745., 6., 5272.478, 
  0., 840.839, 0.518, 953571., 8230., 82.278, 0.71, 10205., 0.881, 
  "units unclear", 50., 1.1589616*^7, 375.564, 41.8, 18.571, 12.849, 
  42658.576, 0.2, 114.898, 4.29, 25.1, 31.4, "", 5.64, 81.63}, 
 {"BEL", "Europe", "Belgium", "2020-06-28", 61209., 103., 9750., 5., 
  5281.366, 8.887, 841.27, 0.431, 957777., 4206., 82.641, 0.363, 10113., 
  0.873, "units unclear", 50., 1.1589616*^7, 375.564, 41.8, 18.571, 12.849, 
  42658.576, 0.2, 114.898, 4.29, 25.1, 31.4, "", 5.64, 81.63}, 
 {"BEL", "Europe", "Belgium", "2020-06-29", 61361., 152., 9752., 2., 
  5294.481, 13.115, 841.443, 0.173, 966377., 8600., 83.383, 0.742, 10168., 
  0.877, "units unclear", 50., 1.1589616*^7, 375.564, 41.8, 18.571, 12.849, 
  42658.576, 0.2, 114.898, 4.29, 25.1, 31.4, "", 5.64, 81.63}, 
 {"BEL", "Europe", "Belgium", "2020-06-30", 61427., 66., 9752., 0., 5300.176, 
  5.695, 841.443, 0., 978445., 12068., 84.424, 1.041, 10005., 0.863, 
  "units unclear", 50., 1.1589616*^7, 375.564, 41.8, 18.571, 12.849, 
  42658.576, 0.2, 114.898, 4.29, 25.1, 31.4, "", 5.64, 81.63}, 
 {"BEL", "Europe", "Belgium", "2020-07-01", 61509., 82., 9754., 2., 5307.251, 
  7.075, 841.615, 0.173, 989433., 10988., 85.372, 0.948, 9520., 0.821, 
  "units unclear", 46.3, 1.1589616*^7, 375.564, 41.8, 18.571, 12.849, 
  42658.576, 0.2, 114.898, 4.29, 25.1, 31.4, "", 5.64, 81.63}, 
 {"BEL", "Europe", "Belgium", "2020-07-02", 61598., 89., 9761., 7., 5314.93, 
  7.679, 842.219, 0.604, 999432., 9999., 86.235, 0.863, 9304., 0.803, 
  "units unclear", 46.3, 1.1589616*^7, 375.564, 41.8, 18.571, 12.849, 
  42658.576, 0.2, 114.898, 4.29, 25.1, 31.4, "", 5.64, 81.63}, 
 {"BEL", "Europe", "Belgium", "2020-07-03", 61727., 129., 9765., 4., 
  5326.061, 11.131, 842.565, 0.345, 1.008545*^6, 9113., 87.021, 0.786, 9029., 
  0.779, "units unclear", 46.3, 1.1589616*^7, 375.564, 41.8, 18.571, 12.849, 
  42658.576, 0.2, 114.898, 4.29, 25.1, 31.4, "", 5.64, 81.63}, 
 {"BEL", "Europe", "Belgium", "2020-07-04", 61838., 111., 9771., 6., 
  5335.638, 9.578, 843.082, 0.518, 1.015598*^6, 7053., 87.63, 0.609, 8861., 
  0.765, "units unclear", 46.3, 1.1589616*^7, 375.564, 41.8, 18.571, 12.849, 
  42658.576, 0.2, 114.898, 4.29, 25.1, 31.4, "", 5.64, 81.63}, 
 {"BEL", "Europe", "Belgium", "2020-07-05", 61909., 71., 9771., 0., 5341.765, 
  6.126, 843.082, 0., "", "", "", "", "", "", "", 46.3, 1.1589616*^7, 
  375.564, 41.8, 18.571, 12.849, 42658.576, 0.2, 114.898, 4.29, 25.1, 31.4, 
  "", 5.64, 81.63}, {"BEL", "Europe", "Belgium", "2020-07-06", 62016., 107., 
  9771., 0., 5350.997, 9.232, 843.082, 0., "", "", "", "", "", "", "", 46.3, 
  1.1589616*^7, 375.564, 41.8, 18.571, 12.849, 42658.576, 0.2, 114.898, 4.29, 
  25.1, 31.4, "", 5.64, 81.63}, {"BEL", "Europe", "Belgium", "2020-07-07", 
  62058., 42., 9774., 3., 5354.621, 3.624, 843.341, 0.259, "", "", "", "", 
  "", "", "", "", 1.1589616*^7, 375.564, 41.8, 18.571, 12.849, 42658.576, 
  0.2, 114.898, 4.29, 25.1, 31.4, "", 5.64, 81.63}, 
 {"BEL", "Europe", "Belgium", "2020-07-08", 62123., 65., 9776., 2., 5360.229, 
  5.608, 843.514, 0.173, "", "", "", "", "", "", "", "", 1.1589616*^7, 
  375.564, 41.8, 18.571, 12.849, 42658.576, 0.2, 114.898, 4.29, 25.1, 31.4, 
  "", 5.64, 81.63}, {"BLZ", "North America", "Belize", "2020-03-24", 1., 1., 
  0., 0., 2.515, 2.515, 0., 0., "", "", "", "", "", "", "", 54.63, 397621., 
  16.426, 25., 3.853, 2.279, 7824.362, "", 176.957, 17.11, "", "", 90.083, 
  1.3, 74.62}, {"BLZ", "North America", "Belize", "2020-03-25", 1., 0., 0., 
  0., 2.515, 0., 0., 0., "", "", "", "", "", "", "", 54.63, 397621., 16.426, 
  25., 3.853, 2.279, 7824.362, "", 176.957, 17.11, "", "", 90.083, 1.3, 
  74.62}, {"BLZ", "North America", "Belize", "2020-03-26", 2., 1., 0., 0., 
  5.03, 2.515, 0., 0., "", "", "", "", "", "", "", 54.63, 397621., 16.426, 
  25., 3.853, 2.279, 7824.362, "", 176.957, 17.11, "", "", 90.083, 1.3, 
  74.62}, {"BLZ", "North America", "Belize", "2020-03-27", 2., 0., 0., 0., 
  5.03, 0., 0., 0., "", "", "", "", "", "", "", 54.63, 397621., 16.426, 25., 
  3.853, 2.279, 7824.362, "", 176.957, 17.11, "", "", 90.083, 1.3, 74.62}, 
 {"BLZ", "North America", "Belize", "2020-03-28", 2., 0., 0., 0., 5.03, 0., 
  0., 0., "", "", "", "", "", "", "", 54.63, 397621., 16.426, 25., 3.853, 
  2.279, 7824.362, "", 176.957, 17.11, "", "", 90.083, 1.3, 74.62}, 
 {"BLZ", "North America", "Belize", "2020-03-29", 2., 0., 0., 0., 5.03, 0., 
  0., 0., "", "", "", "", "", "", "", 54.63, 397621., 16.426, 25., 3.853, 
  2.279, 7824.362, "", 176.957, 17.11, "", "", 90.083, 1.3, 74.62}, 
 {"BLZ", "North America", "Belize", "2020-03-30", 2., 0., 0., 0., 5.03, 0., 
  0., 0., "", "", "", "", "", "", "", 54.63, 397621., 16.426, 25., 3.853, 
  2.279, 7824.362, "", 176.957, 17.11, "", "", 90.083, 1.3, 74.62}, 
 {"BLZ", "North America", "Belize", "2020-03-31", 3., 1., 0., 0., 7.545, 
  2.515, 0., 0., "", "", "", "", "", "", "", 54.63, 397621., 16.426, 25., 
  3.853, 2.279, 7824.362, "", 176.957, 17.11, "", "", 90.083, 1.3, 74.62}, 
 {"BLZ", "North America", "Belize", "2020-04-01", 3., 0., 0., 0., 7.545, 0., 
  0., 0., "", "", "", "", "", "", "", 63.89, 397621., 16.426, 25., 3.853, 
  2.279, 7824.362, "", 176.957, 17.11, "", "", 90.083, 1.3, 74.62}, 
 {"BLZ", "North America", "Belize", "2020-04-02", 3., 0., 0., 0., 7.545, 0., 
  0., 0., "", "", "", "", "", "", "", 63.89, 397621., 16.426, 25., 3.853, 
  2.279, 7824.362, "", 176.957, 17.11, "", "", 90.083, 1.3, 74.62}, 
 {"BLZ", "North America", "Belize", "2020-04-03", 3., 0., 0., 0., 7.545, 0., 
  0., 0., "", "", "", "", "", "", "", 63.89, 397621., 16.426, 25., 3.853, 
  2.279, 7824.362, "", 176.957, 17.11, "", "", 90.083, 1.3, 74.62}, 
 {"BLZ", "North America", "Belize", "2020-04-04", 4., 1., 0., 0., 10.06, 
  2.515, 0., 0., "", "", "", "", "", "", "", 63.89, 397621., 16.426, 25., 
  3.853, 2.279, 7824.362, "", 176.957, 17.11, "", "", 90.083, 1.3, 74.62}, 
 {"BLZ", "North America", "Belize", "2020-04-05", 4., 0., 0., 0., 10.06, 0., 
  0., 0., "", "", "", "", "", "", "", 63.89, 397621., 16.426, 25., 3.853, 
  2.279, 7824.362, "", 176.957, 17.11, "", "", 90.083, 1.3, 74.62}, 
 {"BLZ", "North America", "Belize", "2020-04-06", 5., 1., 1., 1., 12.575, 
  2.515, 2.515, 2.515, "", "", "", "", "", "", "", 63.89, 397621., 16.426, 
  25., 3.853, 2.279, 7824.362, "", 176.957, 17.11, "", "", 90.083, 1.3, 
  74.62}, {"BLZ", "North America", "Belize", "2020-04-07", 7., 2., 1., 0., 
  17.605, 5.03, 2.515, 0., "", "", "", "", "", "", "", 63.89, 397621., 
  16.426, 25., 3.853, 2.279, 7824.362, "", 176.957, 17.11, "", "", 90.083, 
  1.3, 74.62}, {"BLZ", "North America", "Belize", "2020-04-08", 7., 0., 1., 
  0., 17.605, 0., 2.515, 0., "", "", "", "", "", "", "", 63.89, 397621., 
  16.426, 25., 3.853, 2.279, 7824.362, "", 176.957, 17.11, "", "", 90.083, 
  1.3, 74.62}, {"BLZ", "North America", "Belize", "2020-04-09", 8., 1., 1., 
  0., 20.12, 2.515, 2.515, 0., "", "", "", "", "", "", "", 63.89, 397621., 
  16.426, 25., 3.853, 2.279, 7824.362, "", 176.957, 17.11, "", "", 90.083, 
  1.3, 74.62}, {"BLZ", "North America", "Belize", "2020-04-10", 9., 1., 1., 
  0., 22.635, 2.515, 2.515, 0., "", "", "", "", "", "", "", 63.89, 397621., 
  16.426, 25., 3.853, 2.279, 7824.362, "", 176.957, 17.11, "", "", 90.083, 
  1.3, 74.62}, {"BLZ", "North America", "Belize", "2020-04-11", 10., 1., 2., 
  1., 25.15, 2.515, 5.03, 2.515, "", "", "", "", "", "", "", 63.89, 397621., 
  16.426, 25., 3.853, 2.279, 7824.362, "", 176.957, 17.11, "", "", 90.083, 
  1.3, 74.62}, {"BLZ", "North America", "Belize", "2020-04-12", 13., 3., 2., 
  0., 32.694, 7.545, 5.03, 0., "", "", "", "", "", "", "", 63.89, 397621., 
  16.426, 25., 3.853, 2.279, 7824.362, "", 176.957, 17.11, "", "", 90.083, 
  1.3, 74.62}, {"BLZ", "North America", "Belize", "2020-04-13", 14., 1., 2., 
  0., 35.209, 2.515, 5.03, 0., "", "", "", "", "", "", "", 63.89, 397621., 
  16.426, 25., 3.853, 2.279, 7824.362, "", 176.957, 17.11, "", "", 90.083, 
  1.3, 74.62}, {"BLZ", "North America", "Belize", "2020-04-14", 18., 4., 2., 
  0., 45.269, 10.06, 5.03, 0., "", "", "", "", "", "", "", 63.89, 397621., 
  16.426, 25., 3.853, 2.279, 7824.362, "", 176.957, 17.11, "", "", 90.083, 
  1.3, 74.62}, {"BLZ", "North America", "Belize", "2020-04-15", 18., 0., 2., 
  0., 45.269, 0., 5.03, 0., "", "", "", "", "", "", "", 63.89, 397621., 
  16.426, 25., 3.853, 2.279, 7824.362, "", 176.957, 17.11, "", "", 90.083, 
  1.3, 74.62}, {"BLZ", "North America", "Belize", "2020-04-16", 18., 0., 2., 
  0., 45.269, 0., 5.03, 0., "", "", "", "", "", "", "", 63.89, 397621., 
  16.426, 25., 3.853, 2.279, 7824.362, "", 176.957, 17.11, "", "", 90.083, 
  1.3, 74.62}, {"BLZ", "North America", "Belize", "2020-04-17", 18., 0., 2., 
  0., 45.269, 0., 5.03, 0., "", "", "", "", "", "", "", 63.89, 397621., 
  16.426, 25., 3.853, 2.279, 7824.362, "", 176.957, 17.11, "", "", 90.083, 
  1.3, 74.62}, {"BLZ", "North America", "Belize", "2020-04-18", 18., 0., 2., 
  0., 45.269, 0., 5.03, 0., "", "", "", "", "", "", "", 63.89, 397621., 
  16.426, 25., 3.853, 2.279, 7824.362, "", 176.957, 17.11, "", "", 90.083, 
  1.3, 74.62}, {"BLZ", "North America", "Belize", "2020-04-19", 18., 0., 2., 
  0., 45.269, 0., 5.03, 0., "", "", "", "", "", "", "", 63.89, 397621., 
  16.426, 25., 3.853, 2.279, 7824.362, "", 176.957, 17.11, "", "", 90.083, 
  1.3, 74.62}, {"BLZ", "North America", "Belize", "2020-04-20", 18., 0., 2., 
  0., 45.269, 0., 5.03, 0., "", "", "", "", "", "", "", 63.89, 397621., 
  16.426, 25., 3.853, 2.279, 7824.362, "", 176.957, 17.11, "", "", 90.083, 
  1.3, 74.62}, {"BLZ", "North America", "Belize", "2020-04-21", 18., 0., 2., 
  0., 45.269, 0., 5.03, 0., "", "", "", "", "", "", "", 63.89, 397621., 
  16.426, 25., 3.853, 2.279, 7824.362, "", 176.957, 17.11, "", "", 90.083, 
  1.3, 74.62}, {"BLZ", "North America", "Belize", "2020-04-22", 18., 0., 2., 
  0., 45.269, 0., 5.03, 0., "", "", "", "", "", "", "", 63.89, 397621., 
  16.426, 25., 3.853, 2.279, 7824.362, "", 176.957, 17.11, "", "", 90.083, 
  1.3, 74.62}, {"BLZ", "North America", "Belize", "2020-04-23", 18., 0., 2., 
  0., 45.269, 0., 5.03, 0., "", "", "", "", "", "", "", 63.89, 397621., 
  16.426, 25., 3.853, 2.279, 7824.362, "", 176.957, 17.11, "", "", 90.083, 
  1.3, 74.62}, {"BLZ", "North America", "Belize", "2020-04-24", 18., 0., 2., 
  0., 45.269, 0., 5.03, 0., "", "", "", "", "", "", "", 63.89, 397621., 
  16.426, 25., 3.853, 2.279, 7824.362, "", 176.957, 17.11, "", "", 90.083, 
  1.3, 74.62}, {"BLZ", "North America", "Belize", "2020-04-25", 18., 0., 2., 
  0., 45.269, 0., 5.03, 0., "", "", "", "", "", "", "", 63.89, 397621., 
  16.426, 25., 3.853, 2.279, 7824.362, "", 176.957, 17.11, "", "", 90.083, 
  1.3, 74.62}, {"BLZ", "North America", "Belize", "2020-04-26", 18., 0., 2., 
  0., 45.269, 0., 5.03, 0., "", "", "", "", "", "", "", 63.89, 397621., 
  16.426, 25., 3.853, 2.279, 7824.362, "", 176.957, 17.11, "", "", 90.083, 
  1.3, 74.62}, {"BLZ", "North America", "Belize", "2020-04-27", 18., 0., 2., 
  0., 45.269, 0., 5.03, 0., "", "", "", "", "", "", "", 71.3, 397621., 
  16.426, 25., 3.853, 2.279, 7824.362, "", 176.957, 17.11, "", "", 90.083, 
  1.3, 74.62}, {"BLZ", "North America", "Belize", "2020-04-28", 18., 0., 2., 
  0., 45.269, 0., 5.03, 0., "", "", "", "", "", "", "", 71.3, 397621., 
  16.426, 25., 3.853, 2.279, 7824.362, "", 176.957, 17.11, "", "", 90.083, 
  1.3, 74.62}, {"BLZ", "North America", "Belize", "2020-04-29", 18., 0., 2., 
  0., 45.269, 0., 5.03, 0., "", "", "", "", "", "", "", 71.3, 397621., 
  16.426, 25., 3.853, 2.279, 7824.362, "", 176.957, 17.11, "", "", 90.083, 
  1.3, 74.62}, {"BLZ", "North America", "Belize", "2020-04-30", 18., 0., 2., 
  0., 45.269, 0., 5.03, 0., "", "", "", "", "", "", "", 71.3, 397621., 
  16.426, 25., 3.853, 2.279, 7824.362, "", 176.957, 17.11, "", "", 90.083, 
  1.3, 74.62}, {"BLZ", "North America", "Belize", "2020-05-01", 18., 0., 2., 
  0., 45.269, 0., 5.03, 0., "", "", "", "", "", "", "", 71.3, 397621., 
  16.426, 25., 3.853, 2.279, 7824.362, "", 176.957, 17.11, "", "", 90.083, 
  1.3, 74.62}, {"BLZ", "North America", "Belize", "2020-05-02", 18., 0., 2., 
  0., 45.269, 0., 5.03, 0., "", "", "", "", "", "", "", 71.3, 397621., 
  16.426, 25., 3.853, 2.279, 7824.362, "", 176.957, 17.11, "", "", 90.083, 
  1.3, 74.62}, {"BLZ", "North America", "Belize", "2020-05-03", 18., 0., 2., 
  0., 45.269, 0., 5.03, 0., "", "", "", "", "", "", "", 71.3, 397621., 
  16.426, 25., 3.853, 2.279, 7824.362, "", 176.957, 17.11, "", "", 90.083, 
  1.3, 74.62}, {"BLZ", "North America", "Belize", "2020-05-04", 18., 0., 2., 
  0., 45.269, 0., 5.03, 0., "", "", "", "", "", "", "", 71.3, 397621., 
  16.426, 25., 3.853, 2.279, 7824.362, "", 176.957, 17.11, "", "", 90.083, 
  1.3, 74.62}, {"BLZ", "North America", "Belize", "2020-05-05", 18., 0., 2., 
  0., 45.269, 0., 5.03, 0., "", "", "", "", "", "", "", 71.3, 397621., 
  16.426, 25., 3.853, 2.279, 7824.362, "", 176.957, 17.11, "", "", 90.083, 
  1.3, 74.62}, {"BLZ", "North America", "Belize", "2020-05-06", 18., 0., 2., 
  0., 45.269, 0., 5.03, 0., "", "", "", "", "", "", "", 71.3, 397621., 
  16.426, 25., 3.853, 2.279, 7824.362, "", 176.957, 17.11, "", "", 90.083, 
  1.3, 74.62}, {"BLZ", "North America", "Belize", "2020-05-07", 18., 0., 2., 
  0., 45.269, 0., 5.03, 0., "", "", "", "", "", "", "", 71.3, 397621., 
  16.426, 25., 3.853, 2.279, 7824.362, "", 176.957, 17.11, "", "", 90.083, 
  1.3, 74.62}, {"BLZ", "North America", "Belize", "2020-05-08", 18., 0., 2., 
  0., 45.269, 0., 5.03, 0., "", "", "", "", "", "", "", 71.3, 397621., 
  16.426, 25., 3.853, 2.279, 7824.362, "", 176.957, 17.11, "", "", 90.083, 
  1.3, 74.62}, {"BLZ", "North America", "Belize", "2020-05-09", 18., 0., 2., 
  0., 45.269, 0., 5.03, 0., "", "", "", "", "", "", "", 71.3, 397621., 
  16.426, 25., 3.853, 2.279, 7824.362, "", 176.957, 17.11, "", "", 90.083, 
  1.3, 74.62}, {"BLZ", "North America", "Belize", "2020-05-10", 18., 0., 2., 
  0., 45.269, 0., 5.03, 0., "", "", "", "", "", "", "", 71.3, 397621., 
  16.426, 25., 3.853, 2.279, 7824.362, "", 176.957, 17.11, "", "", 90.083, 
  1.3, 74.62}, {"BLZ", "North America", "Belize", "2020-05-11", 18., 0., 2., 
  0., 45.269, 0., 5.03, 0., "", "", "", "", "", "", "", 71.3, 397621., 
  16.426, 25., 3.853, 2.279, 7824.362, "", 176.957, 17.11, "", "", 90.083, 
  1.3, 74.62}, {"BLZ", "North America", "Belize", "2020-05-12", 18., 0., 2., 
  0., 45.269, 0., 5.03, 0., "", "", "", "", "", "", "", 71.3, 397621., 
  16.426, 25., 3.853, 2.279, 7824.362, "", 176.957, 17.11, "", "", 90.083, 
  1.3, 74.62}, {"BLZ", "North America", "Belize", "2020-05-13", 18., 0., 2., 
  0., 45.269, 0., 5.03, 0., "", "", "", "", "", "", "", 71.3, 397621., 
  16.426, 25., 3.853, 2.279, 7824.362, "", 176.957, 17.11, "", "", 90.083, 
  1.3, 74.62}, {"BLZ", "North America", "Belize", "2020-05-14", 18., 0., 2., 
  0., 45.269, 0., 5.03, 0., "", "", "", "", "", "", "", 71.3, 397621., 
  16.426, 25., 3.853, 2.279, 7824.362, "", 176.957, 17.11, "", "", 90.083, 
  1.3, 74.62}, {"BLZ", "North America", "Belize", "2020-05-15", 18., 0., 2., 
  0., 45.269, 0., 5.03, 0., "", "", "", "", "", "", "", 87.96, 397621., 
  16.426, 25., 3.853, 2.279, 7824.362, "", 176.957, 17.11, "", "", 90.083, 
  1.3, 74.62}, {"BLZ", "North America", "Belize", "2020-05-16", 18., 0., 2., 
  0., 45.269, 0., 5.03, 0., "", "", "", "", "", "", "", 87.96, 397621., 
  16.426, 25., 3.853, 2.279, 7824.362, "", 176.957, 17.11, "", "", 90.083, 
  1.3, 74.62}, {"BLZ", "North America", "Belize", "2020-05-17", 18., 0., 2., 
  0., 45.269, 0., 5.03, 0., "", "", "", "", "", "", "", 87.96, 397621., 
  16.426, 25., 3.853, 2.279, 7824.362, "", 176.957, 17.11, "", "", 90.083, 
  1.3, 74.62}, {"BLZ", "North America", "Belize", "2020-05-18", 18., 0., 2., 
  0., 45.269, 0., 5.03, 0., "", "", "", "", "", "", "", 87.96, 397621., 
  16.426, 25., 3.853, 2.279, 7824.362, "", 176.957, 17.11, "", "", 90.083, 
  1.3, 74.62}, {"BLZ", "North America", "Belize", "2020-05-19", 18., 0., 2., 
  0., 45.269, 0., 5.03, 0., "", "", "", "", "", "", "", 90.74, 397621., 
  16.426, 25., 3.853, 2.279, 7824.362, "", 176.957, 17.11, "", "", 90.083, 
  1.3, 74.62}, {"BLZ", "North America", "Belize", "2020-05-20", 18., 0., 2., 
  0., 45.269, 0., 5.03, 0., "", "", "", "", "", "", "", 90.74, 397621., 
  16.426, 25., 3.853, 2.279, 7824.362, "", 176.957, 17.11, "", "", 90.083, 
  1.3, 74.62}, {"BLZ", "North America", "Belize", "2020-05-21", 18., 0., 2., 
  0., 45.269, 0., 5.03, 0., "", "", "", "", "", "", "", 90.74, 397621., 
  16.426, 25., 3.853, 2.279, 7824.362, "", 176.957, 17.11, "", "", 90.083, 
  1.3, 74.62}, {"BLZ", "North America", "Belize", "2020-05-22", 18., 0., 2., 
  0., 45.269, 0., 5.03, 0., "", "", "", "", "", "", "", 90.74, 397621., 
  16.426, 25., 3.853, 2.279, 7824.362, "", 176.957, 17.11, "", "", 90.083, 
  1.3, 74.62}, {"BLZ", "North America", "Belize", "2020-05-23", 18., 0., 2., 
  0., 45.269, 0., 5.03, 0., "", "", "", "", "", "", "", 90.74, 397621., 
  16.426, 25., 3.853, 2.279, 7824.362, "", 176.957, 17.11, "", "", 90.083, 
  1.3, 74.62}, {"BLZ", "North America", "Belize", "2020-05-24", 18., 0., 2., 
  0., 45.269, 0., 5.03, 0., "", "", "", "", "", "", "", 90.74, 397621., 
  16.426, 25., 3.853, 2.279, 7824.362, "", 176.957, 17.11, "", "", 90.083, 
  1.3, 74.62}, {"BLZ", "North America", "Belize", "2020-05-25", 18., 0., 2., 
  0., 45.269, 0., 5.03, 0., "", "", "", "", "", "", "", 90.74, 397621., 
  16.426, 25., 3.853, 2.279, 7824.362, "", 176.957, 17.11, "", "", 90.083, 
  1.3, 74.62}, {"BLZ", "North America", "Belize", "2020-05-26", 18., 0., 2., 
  0., 45.269, 0., 5.03, 0., "", "", "", "", "", "", "", 90.74, 397621., 
  16.426, 25., 3.853, 2.279, 7824.362, "", 176.957, 17.11, "", "", 90.083, 
  1.3, 74.62}, {"BLZ", "North America", "Belize", "2020-05-27", 18., 0., 2., 
  0., 45.269, 0., 5.03, 0., "", "", "", "", "", "", "", 90.74, 397621., 
  16.426, 25., 3.853, 2.279, 7824.362, "", 176.957, 17.11, "", "", 90.083, 
  1.3, 74.62}, {"BLZ", "North America", "Belize", "2020-05-28", 18., 0., 2., 
  0., 45.269, 0., 5.03, 0., "", "", "", "", "", "", "", 90.74, 397621., 
  16.426, 25., 3.853, 2.279, 7824.362, "", 176.957, 17.11, "", "", 90.083, 
  1.3, 74.62}, {"BLZ", "North America", "Belize", "2020-05-29", 18., 0., 2., 
  0., 45.269, 0., 5.03, 0., "", "", "", "", "", "", "", 90.74, 397621., 
  16.426, 25., 3.853, 2.279, 7824.362, "", 176.957, 17.11, "", "", 90.083, 
  1.3, 74.62}, {"BLZ", "North America", "Belize", "2020-05-30", 18., 0., 2., 
  0., 45.269, 0., 5.03, 0., "", "", "", "", "", "", "", 90.74, 397621., 
  16.426, 25., 3.853, 2.279, 7824.362, "", 176.957, 17.11, "", "", 90.083, 
  1.3, 74.62}, {"BLZ", "North America", "Belize", "2020-05-31", 18., 0., 2., 
  0., 45.269, 0., 5.03, 0., "", "", "", "", "", "", "", 90.74, 397621., 
  16.426, 25., 3.853, 2.279, 7824.362, "", 176.957, 17.11, "", "", 90.083, 
  1.3, 74.62}, {"BLZ", "North America", "Belize", "2020-06-01", 18., 0., 2., 
  0., 45.269, 0., 5.03, 0., "", "", "", "", "", "", "", 75.93, 397621., 
  16.426, 25., 3.853, 2.279, 7824.362, "", 176.957, 17.11, "", "", 90.083, 
  1.3, 74.62}, {"BLZ", "North America", "Belize", "2020-06-02", 18., 0., 2., 
  0., 45.269, 0., 5.03, 0., "", "", "", "", "", "", "", 75.93, 397621., 
  16.426, 25., 3.853, 2.279, 7824.362, "", 176.957, 17.11, "", "", 90.083, 
  1.3, 74.62}, {"BLZ", "North America", "Belize", "2020-06-03", 18., 0., 2., 
  0., 45.269, 0., 5.03, 0., "", "", "", "", "", "", "", 75.93, 397621., 
  16.426, 25., 3.853, 2.279, 7824.362, "", 176.957, 17.11, "", "", 90.083, 
  1.3, 74.62}, {"BLZ", "North America", "Belize", "2020-06-04", 18., 0., 2., 
  0., 45.269, 0., 5.03, 0., "", "", "", "", "", "", "", 75.93, 397621., 
  16.426, 25., 3.853, 2.279, 7824.362, "", 176.957, 17.11, "", "", 90.083, 
  1.3, 74.62}, {"BLZ", "North America", "Belize", "2020-06-05", 18., 0., 2., 
  0., 45.269, 0., 5.03, 0., "", "", "", "", "", "", "", 75.93, 397621., 
  16.426, 25., 3.853, 2.279, 7824.362, "", 176.957, 17.11, "", "", 90.083, 
  1.3, 74.62}, {"BLZ", "North America", "Belize", "2020-06-06", 18., 0., 2., 
  0., 45.269, 0., 5.03, 0., "", "", "", "", "", "", "", 75.93, 397621., 
  16.426, 25., 3.853, 2.279, 7824.362, "", 176.957, 17.11, "", "", 90.083, 
  1.3, 74.62}, {"BLZ", "North America", "Belize", "2020-06-07", 18., 0., 2., 
  0., 45.269, 0., 5.03, 0., "", "", "", "", "", "", "", 75.93, 397621., 
  16.426, 25., 3.853, 2.279, 7824.362, "", 176.957, 17.11, "", "", 90.083, 
  1.3, 74.62}, {"BLZ", "North America", "Belize", "2020-06-08", 18., 0., 2., 
  0., 45.269, 0., 5.03, 0., "", "", "", "", "", "", "", 75.93, 397621., 
  16.426, 25., 3.853, 2.279, 7824.362, "", 176.957, 17.11, "", "", 90.083, 
  1.3, 74.62}, {"BLZ", "North America", "Belize", "2020-06-09", 19., 1., 2., 
  0., 47.784, 2.515, 5.03, 0., "", "", "", "", "", "", "", 75.93, 397621., 
  16.426, 25., 3.853, 2.279, 7824.362, "", 176.957, 17.11, "", "", 90.083, 
  1.3, 74.62}, {"BLZ", "North America", "Belize", "2020-06-10", 20., 1., 2., 
  0., 50.299, 2.515, 5.03, 0., "", "", "", "", "", "", "", 75.93, 397621., 
  16.426, 25., 3.853, 2.279, 7824.362, "", 176.957, 17.11, "", "", 90.083, 
  1.3, 74.62}, {"BLZ", "North America", "Belize", "2020-06-11", 20., 0., 2., 
  0., 50.299, 0., 5.03, 0., "", "", "", "", "", "", "", 73.15, 397621., 
  16.426, 25., 3.853, 2.279, 7824.362, "", 176.957, 17.11, "", "", 90.083, 
  1.3, 74.62}, {"BLZ", "North America", "Belize", "2020-06-12", 20., 0., 2., 
  0., 50.299, 0., 5.03, 0., "", "", "", "", "", "", "", 73.15, 397621., 
  16.426, 25., 3.853, 2.279, 7824.362, "", 176.957, 17.11, "", "", 90.083, 
  1.3, 74.62}, {"BLZ", "North America", "Belize", "2020-06-13", 20., 0., 2., 
  0., 50.299, 0., 5.03, 0., "", "", "", "", "", "", "", 73.15, 397621., 
  16.426, 25., 3.853, 2.279, 7824.362, "", 176.957, 17.11, "", "", 90.083, 
  1.3, 74.62}, {"BLZ", "North America", "Belize", "2020-06-14", 20., 0., 2., 
  0., 50.299, 0., 5.03, 0., "", "", "", "", "", "", "", 73.15, 397621., 
  16.426, 25., 3.853, 2.279, 7824.362, "", 176.957, 17.11, "", "", 90.083, 
  1.3, 74.62}, {"BLZ", "North America", "Belize", "2020-06-15", 21., 1., 2., 
  0., 52.814, 2.515, 5.03, 0., "", "", "", "", "", "", "", 73.15, 397621., 
  16.426, 25., 3.853, 2.279, 7824.362, "", 176.957, 17.11, "", "", 90.083, 
  1.3, 74.62}, {"BLZ", "North America", "Belize", "2020-06-16", 21., 0., 2., 
  0., 52.814, 0., 5.03, 0., "", "", "", "", "", "", "", 73.15, 397621., 
  16.426, 25., 3.853, 2.279, 7824.362, "", 176.957, 17.11, "", "", 90.083, 
  1.3, 74.62}, {"BLZ", "North America", "Belize", "2020-06-17", 21., 0., 2., 
  0., 52.814, 0., 5.03, 0., "", "", "", "", "", "", "", 73.15, 397621., 
  16.426, 25., 3.853, 2.279, 7824.362, "", 176.957, 17.11, "", "", 90.083, 
  1.3, 74.62}, {"BLZ", "North America", "Belize", "2020-06-18", 22., 1., 2., 
  0., 55.329, 2.515, 5.03, 0., "", "", "", "", "", "", "", 73.15, 397621., 
  16.426, 25., 3.853, 2.279, 7824.362, "", 176.957, 17.11, "", "", 90.083, 
  1.3, 74.62}, {"BLZ", "North America", "Belize", "2020-06-19", 22., 0., 2., 
  0., 55.329, 0., 5.03, 0., "", "", "", "", "", "", "", 73.15, 397621., 
  16.426, 25., 3.853, 2.279, 7824.362, "", 176.957, 17.11, "", "", 90.083, 
  1.3, 74.62}, {"BLZ", "North America", "Belize", "2020-06-20", 22., 0., 2., 
  0., 55.329, 0., 5.03, 0., "", "", "", "", "", "", "", 73.15, 397621., 
  16.426, 25., 3.853, 2.279, 7824.362, "", 176.957, 17.11, "", "", 90.083, 
  1.3, 74.62}, {"BLZ", "North America", "Belize", "2020-06-21", 22., 0., 2., 
  0., 55.329, 0., 5.03, 0., "", "", "", "", "", "", "", 73.15, 397621., 
  16.426, 25., 3.853, 2.279, 7824.362, "", 176.957, 17.11, "", "", 90.083, 
  1.3, 74.62}, {"BLZ", "North America", "Belize", "2020-06-22", 22., 0., 2., 
  0., 55.329, 0., 5.03, 0., "", "", "", "", "", "", "", 73.15, 397621., 
  16.426, 25., 3.853, 2.279, 7824.362, "", 176.957, 17.11, "", "", 90.083, 
  1.3, 74.62}, {"BLZ", "North America", "Belize", "2020-06-23", 23., 1., 2., 
  0., 57.844, 2.515, 5.03, 0., "", "", "", "", "", "", "", 73.15, 397621., 
  16.426, 25., 3.853, 2.279, 7824.362, "", 176.957, 17.11, "", "", 90.083, 
  1.3, 74.62}, {"BLZ", "North America", "Belize", "2020-06-24", 23., 0., 2., 
  0., 57.844, 0., 5.03, 0., "", "", "", "", "", "", "", 73.15, 397621., 
  16.426, 25., 3.853, 2.279, 7824.362, "", 176.957, 17.11, "", "", 90.083, 
  1.3, 74.62}, {"BLZ", "North America", "Belize", "2020-06-25", 23., 0., 2., 
  0., 57.844, 0., 5.03, 0., "", "", "", "", "", "", "", "", 397621., 16.426, 
  25., 3.853, 2.279, 7824.362, "", 176.957, 17.11, "", "", 90.083, 1.3, 
  74.62}, {"BLZ", "North America", "Belize", "2020-06-26", 23., 0., 2., 0., 
  57.844, 0., 5.03, 0., "", "", "", "", "", "", "", "", 397621., 16.426, 25., 
  3.853, 2.279, 7824.362, "", 176.957, 17.11, "", "", 90.083, 1.3, 74.62}, 
 {"BLZ", "North America", "Belize", "2020-06-27", 24., 1., 2., 0., 60.359, 
  2.515, 5.03, 0., "", "", "", "", "", "", "", "", 397621., 16.426, 25., 
  3.853, 2.279, 7824.362, "", 176.957, 17.11, "", "", 90.083, 1.3, 74.62}, 
 {"BLZ", "North America", "Belize", "2020-06-28", 24., 0., 2., 0., 60.359, 
  0., 5.03, 0., "", "", "", "", "", "", "", "", 397621., 16.426, 25., 3.853, 
  2.279, 7824.362, "", 176.957, 17.11, "", "", 90.083, 1.3, 74.62}, 
 {"BLZ", "North America", "Belize", "2020-06-29", 24., 0., 2., 0., 60.359, 
  0., 5.03, 0., "", "", "", "", "", "", "", "", 397621., 16.426, 25., 3.853, 
  2.279, 7824.362, "", 176.957, 17.11, "", "", 90.083, 1.3, 74.62}, 
 {"BLZ", "North America", "Belize", "2020-06-30", 24., 0., 2., 0., 60.359, 
  0., 5.03, 0., "", "", "", "", "", "", "", "", 397621., 16.426, 25., 3.853, 
  2.279, 7824.362, "", 176.957, 17.11, "", "", 90.083, 1.3, 74.62}, 
 {"BLZ", "North America", "Belize", "2020-07-01", 28., 4., 2., 0., 70.419, 
  10.06, 5.03, 0., "", "", "", "", "", "", "", "", 397621., 16.426, 25., 
  3.853, 2.279, 7824.362, "", 176.957, 17.11, "", "", 90.083, 1.3, 74.62}, 
 {"BLZ", "North America", "Belize", "2020-07-02", 28., 0., 2., 0., 70.419, 
  0., 5.03, 0., "", "", "", "", "", "", "", "", 397621., 16.426, 25., 3.853, 
  2.279, 7824.362, "", 176.957, 17.11, "", "", 90.083, 1.3, 74.62}, 
 {"BLZ", "North America", "Belize", "2020-07-03", 28., 0., 2., 0., 70.419, 
  0., 5.03, 0., "", "", "", "", "", "", "", "", 397621., 16.426, 25., 3.853, 
  2.279, 7824.362, "", 176.957, 17.11, "", "", 90.083, 1.3, 74.62}, 
 {"BLZ", "North America", "Belize", "2020-07-04", 30., 2., 2., 0., 75.449, 
  5.03, 5.03, 0., "", "", "", "", "", "", "", "", 397621., 16.426, 25., 
  3.853, 2.279, 7824.362, "", 176.957, 17.11, "", "", 90.083, 1.3, 74.62}, 
 {"BLZ", "North America", "Belize", "2020-07-05", 30., 0., 2., 0., 75.449, 
  0., 5.03, 0., "", "", "", "", "", "", "", "", 397621., 16.426, 25., 3.853, 
  2.279, 7824.362, "", 176.957, 17.11, "", "", 90.083, 1.3, 74.62}, 
 {"BLZ", "North America", "Belize", "2020-07-06", 30., 0., 2., 0., 75.449, 
  0., 5.03, 0., "", "", "", "", "", "", "", "", 397621., 16.426, 25., 3.853, 
  2.279, 7824.362, "", 176.957, 17.11, "", "", 90.083, 1.3, 74.62}, 
 {"BLZ", "North America", "Belize", "2020-07-07", 30., 0., 2., 0., 75.449, 
  0., 5.03, 0., "", "", "", "", "", "", "", "", 397621., 16.426, 25., 3.853, 
  2.279, 7824.362, "", 176.957, 17.11, "", "", 90.083, 1.3, 74.62}, 
 {"BLZ", "North America", "Belize", "2020-07-08", 30., 0., 2., 0., 75.449, 
  0., 5.03, 0., "", "", "", "", "", "", "", "", 397621., 16.426, 25., 3.853, 
  2.279, 7824.362, "", 176.957, 17.11, "", "", 90.083, 1.3, 74.62}, 
 {"BEN", "Africa", "Benin", "2020-03-17", 1., 1., 0., 0., 0.082, 0.082, 0., 
  0., "", "", "", "", "", "", "", 27.78, 1.2123198*^7, 99.11, 18.8, 3.244, 
  1.942, 2064.236, 49.6, 235.848, 0.99, 0.6, 12.3, 11.035, 0.5, 61.77}, 
 {"BEN", "Africa", "Benin", "2020-03-18", 1., 0., 0., 0., 0.082, 0., 0., 0., 
  "", "", "", "", "", "", "", 27.78, 1.2123198*^7, 99.11, 18.8, 3.244, 1.942, 
  2064.236, 49.6, 235.848, 0.99, 0.6, 12.3, 11.035, 0.5, 61.77}, 
 {"BEN", "Africa", "Benin", "2020-03-19", 1., 0., 0., 0., 0.082, 0., 0., 0., 
  "", "", "", "", "", "", "", 27.78, 1.2123198*^7, 99.11, 18.8, 3.244, 1.942, 
  2064.236, 49.6, 235.848, 0.99, 0.6, 12.3, 11.035, 0.5, 61.77}, 
 {"BEN", "Africa", "Benin", "2020-03-20", 2., 1., 0., 0., 0.165, 0.082, 0., 
  0., "", "", "", "", "", "", "", 27.78, 1.2123198*^7, 99.11, 18.8, 3.244, 
  1.942, 2064.236, 49.6, 235.848, 0.99, 0.6, 12.3, 11.035, 0.5, 61.77}, 
 {"BEN", "Africa", "Benin", "2020-03-21", 2., 0., 0., 0., 0.165, 0., 0., 0., 
  "", "", "", "", "", "", "", 27.78, 1.2123198*^7, 99.11, 18.8, 3.244, 1.942, 
  2064.236, 49.6, 235.848, 0.99, 0.6, 12.3, 11.035, 0.5, 61.77}, 
 {"BEN", "Africa", "Benin", "2020-03-22", 2., 0., 0., 0., 0.165, 0., 0., 0., 
  "", "", "", "", "", "", "", 27.78, 1.2123198*^7, 99.11, 18.8, 3.244, 1.942, 
  2064.236, 49.6, 235.848, 0.99, 0.6, 12.3, 11.035, 0.5, 61.77}, 
 {"BEN", "Africa", "Benin", "2020-03-23", 2., 0., 0., 0., 0.165, 0., 0., 0., 
  "", "", "", "", "", "", "", 27.78, 1.2123198*^7, 99.11, 18.8, 3.244, 1.942, 
  2064.236, 49.6, 235.848, 0.99, 0.6, 12.3, 11.035, 0.5, 61.77}, 
 {"BEN", "Africa", "Benin", "2020-03-24", 5., 3., 0., 0., 0.412, 0.247, 0., 
  0., "", "", "", "", "", "", "", 27.78, 1.2123198*^7, 99.11, 18.8, 3.244, 
  1.942, 2064.236, 49.6, 235.848, 0.99, 0.6, 12.3, 11.035, 0.5, 61.77}, 
 {"BEN", "Africa", "Benin", "2020-03-25", 5., 0., 0., 0., 0.412, 0., 0., 0., 
  "", "", "", "", "", "", "", 27.78, 1.2123198*^7, 99.11, 18.8, 3.244, 1.942, 
  2064.236, 49.6, 235.848, 0.99, 0.6, 12.3, 11.035, 0.5, 61.77}, 
 {"BEN", "Africa", "Benin", "2020-03-26", 5., 0., 0., 0., 0.412, 0., 0., 0., 
  "", "", "", "", "", "", "", 27.78, 1.2123198*^7, 99.11, 18.8, 3.244, 1.942, 
  2064.236, 49.6, 235.848, 0.99, 0.6, 12.3, 11.035, 0.5, 61.77}, 
 {"BEN", "Africa", "Benin", "2020-03-27", 6., 1., 0., 0., 0.495, 0.082, 0., 
  0., "", "", "", "", "", "", "", 27.78, 1.2123198*^7, 99.11, 18.8, 3.244, 
  1.942, 2064.236, 49.6, 235.848, 0.99, 0.6, 12.3, 11.035, 0.5, 61.77}, 
 {"BEN", "Africa", "Benin", "2020-03-28", 6., 0., 0., 0., 0.495, 0., 0., 0., 
  "", "", "", "", "", "", "", 27.78, 1.2123198*^7, 99.11, 18.8, 3.244, 1.942, 
  2064.236, 49.6, 235.848, 0.99, 0.6, 12.3, 11.035, 0.5, 61.77}, 
 {"BEN", "Africa", "Benin", "2020-03-29", 6., 0., 0., 0., 0.495, 0., 0., 0., 
  "", "", "", "", "", "", "", 27.78, 1.2123198*^7, 99.11, 18.8, 3.244, 1.942, 
  2064.236, 49.6, 235.848, 0.99, 0.6, 12.3, 11.035, 0.5, 61.77}, 
 {"BEN", "Africa", "Benin", "2020-03-30", 6., 0., 0., 0., 0.495, 0., 0., 0., 
  "", "", "", "", "", "", "", 70.83, 1.2123198*^7, 99.11, 18.8, 3.244, 1.942, 
  2064.236, 49.6, 235.848, 0.99, 0.6, 12.3, 11.035, 0.5, 61.77}, 
 {"BEN", "Africa", "Benin", "2020-03-31", 6., 0., 0., 0., 0.495, 0., 0., 0., 
  "", "", "", "", "", "", "", 70.83, 1.2123198*^7, 99.11, 18.8, 3.244, 1.942, 
  2064.236, 49.6, 235.848, 0.99, 0.6, 12.3, 11.035, 0.5, 61.77}, 
 {"BEN", "Africa", "Benin", "2020-04-01", 8., 2., 0., 0., 0.66, 0.165, 0., 
  0., "", "", "", "", "", "", "", 70.83, 1.2123198*^7, 99.11, 18.8, 3.244, 
  1.942, 2064.236, 49.6, 235.848, 0.99, 0.6, 12.3, 11.035, 0.5, 61.77}, 
 {"BEN", "Africa", "Benin", "2020-04-02", 13., 5., 0., 0., 1.072, 0.412, 0., 
  0., "", "", "", "", "", "", "", 70.83, 1.2123198*^7, 99.11, 18.8, 3.244, 
  1.942, 2064.236, 49.6, 235.848, 0.99, 0.6, 12.3, 11.035, 0.5, 61.77}, 
 {"BEN", "Africa", "Benin", "2020-04-03", 13., 0., 0., 0., 1.072, 0., 0., 0., 
  "", "", "", "", "", "", "", 70.83, 1.2123198*^7, 99.11, 18.8, 3.244, 1.942, 
  2064.236, 49.6, 235.848, 0.99, 0.6, 12.3, 11.035, 0.5, 61.77}, 
 {"BEN", "Africa", "Benin", "2020-04-04", 16., 3., 0., 0., 1.32, 0.247, 0., 
  0., "", "", "", "", "", "", "", 70.83, 1.2123198*^7, 99.11, 18.8, 3.244, 
  1.942, 2064.236, 49.6, 235.848, 0.99, 0.6, 12.3, 11.035, 0.5, 61.77}, 
 {"BEN", "Africa", "Benin", "2020-04-05", 16., 0., 0., 0., 1.32, 0., 0., 0., 
  "", "", "", "", "", "", "", 70.83, 1.2123198*^7, 99.11, 18.8, 3.244, 1.942, 
  2064.236, 49.6, 235.848, 0.99, 0.6, 12.3, 11.035, 0.5, 61.77}, 
 {"BEN", "Africa", "Benin", "2020-04-06", 22., 6., 0., 0., 1.815, 0.495, 0., 
  0., "", "", "", "", "", "", "", 70.83, 1.2123198*^7, 99.11, 18.8, 3.244, 
  1.942, 2064.236, 49.6, 235.848, 0.99, 0.6, 12.3, 11.035, 0.5, 61.77}, 
 {"BEN", "Africa", "Benin", "2020-04-07", 26., 4., 1., 1., 2.145, 0.33, 
  0.082, 0.082, "", "", "", "", "", "", "", 70.83, 1.2123198*^7, 99.11, 18.8, 
  3.244, 1.942, 2064.236, 49.6, 235.848, 0.99, 0.6, 12.3, 11.035, 0.5, 
  61.77}, {"BEN", "Africa", "Benin", "2020-04-08", 26., 0., 1., 0., 2.145, 
  0., 0.082, 0., "", "", "", "", "", "", "", 70.83, 1.2123198*^7, 99.11, 
  18.8, 3.244, 1.942, 2064.236, 49.6, 235.848, 0.99, 0.6, 12.3, 11.035, 0.5, 
  61.77}, {"BEN", "Africa", "Benin", "2020-04-09", 26., 0., 1., 0., 2.145, 
  0., 0.082, 0., "", "", "", "", "", "", "", 70.83, 1.2123198*^7, 99.11, 
  18.8, 3.244, 1.942, 2064.236, 49.6, 235.848, 0.99, 0.6, 12.3, 11.035, 0.5, 
  61.77}, {"BEN", "Africa", "Benin", "2020-04-10", 30., 4., 1., 0., 2.475, 
  0.33, 0.082, 0., "", "", "", "", "", "", "", 70.83, 1.2123198*^7, 99.11, 
  18.8, 3.244, 1.942, 2064.236, 49.6, 235.848, 0.99, 0.6, 12.3, 11.035, 0.5, 
  61.77}, {"BEN", "Africa", "Benin", "2020-04-11", 35., 5., 1., 0., 2.887, 
  0.412, 0.082, 0., "", "", "", "", "", "", "", 70.83, 1.2123198*^7, 99.11, 
  18.8, 3.244, 1.942, 2064.236, 49.6, 235.848, 0.99, 0.6, 12.3, 11.035, 0.5, 
  61.77}, {"BEN", "Africa", "Benin", "2020-04-12", 35., 0., 1., 0., 2.887, 
  0., 0.082, 0., "", "", "", "", "", "", "", 70.83, 1.2123198*^7, 99.11, 
  18.8, 3.244, 1.942, 2064.236, 49.6, 235.848, 0.99, 0.6, 12.3, 11.035, 0.5, 
  61.77}, {"BEN", "Africa", "Benin", "2020-04-13", 35., 0., 1., 0., 2.887, 
  0., 0.082, 0., "", "", "", "", "", "", "", 70.83, 1.2123198*^7, 99.11, 
  18.8, 3.244, 1.942, 2064.236, 49.6, 235.848, 0.99, 0.6, 12.3, 11.035, 0.5, 
  61.77}, {"BEN", "Africa", "Benin", "2020-04-14", 35., 0., 1., 0., 2.887, 
  0., 0.082, 0., "", "", "", "", "", "", "", 70.83, 1.2123198*^7, 99.11, 
  18.8, 3.244, 1.942, 2064.236, 49.6, 235.848, 0.99, 0.6, 12.3, 11.035, 0.5, 
  61.77}, {"BEN", "Africa", "Benin", "2020-04-15", 35., 0., 1., 0., 2.887, 
  0., 0.082, 0., "", "", "", "", "", "", "", 70.83, 1.2123198*^7, 99.11, 
  18.8, 3.244, 1.942, 2064.236, 49.6, 235.848, 0.99, 0.6, 12.3, 11.035, 0.5, 
  61.77}, {"BEN", "Africa", "Benin", "2020-04-16", 35., 0., 1., 0., 2.887, 
  0., 0.082, 0., "", "", "", "", "", "", "", 70.83, 1.2123198*^7, 99.11, 
  18.8, 3.244, 1.942, 2064.236, 49.6, 235.848, 0.99, 0.6, 12.3, 11.035, 0.5, 
  61.77}, {"BEN", "Africa", "Benin", "2020-04-17", 37., 2., 1., 0., 3.052, 
  0.165, 0.082, 0., "", "", "", "", "", "", "", 70.83, 1.2123198*^7, 99.11, 
  18.8, 3.244, 1.942, 2064.236, 49.6, 235.848, 0.99, 0.6, 12.3, 11.035, 0.5, 
  61.77}, {"BEN", "Africa", "Benin", "2020-04-18", 37., 0., 1., 0., 3.052, 
  0., 0.082, 0., "", "", "", "", "", "", "", 70.83, 1.2123198*^7, 99.11, 
  18.8, 3.244, 1.942, 2064.236, 49.6, 235.848, 0.99, 0.6, 12.3, 11.035, 0.5, 
  61.77}, {"BEN", "Africa", "Benin", "2020-04-19", 37., 0., 1., 0., 3.052, 
  0., 0.082, 0., "", "", "", "", "", "", "", 70.83, 1.2123198*^7, 99.11, 
  18.8, 3.244, 1.942, 2064.236, 49.6, 235.848, 0.99, 0.6, 12.3, 11.035, 0.5, 
  61.77}, {"BEN", "Africa", "Benin", "2020-04-20", 37., 0., 1., 0., 3.052, 
  0., 0.082, 0., "", "", "", "", "", "", "", 70.83, 1.2123198*^7, 99.11, 
  18.8, 3.244, 1.942, 2064.236, 49.6, 235.848, 0.99, 0.6, 12.3, 11.035, 0.5, 
  61.77}, {"BEN", "Africa", "Benin", "2020-04-21", 54., 17., 1., 0., 4.454, 
  1.402, 0.082, 0., "", "", "", "", "", "", "", 70.83, 1.2123198*^7, 99.11, 
  18.8, 3.244, 1.942, 2064.236, 49.6, 235.848, 0.99, 0.6, 12.3, 11.035, 0.5, 
  61.77}, {"BEN", "Africa", "Benin", "2020-04-22", 54., 0., 1., 0., 4.454, 
  0., 0.082, 0., "", "", "", "", "", "", "", 70.83, 1.2123198*^7, 99.11, 
  18.8, 3.244, 1.942, 2064.236, 49.6, 235.848, 0.99, 0.6, 12.3, 11.035, 0.5, 
  61.77}, {"BEN", "Africa", "Benin", "2020-04-23", 54., 0., 1., 0., 4.454, 
  0., 0.082, 0., "", "", "", "", "", "", "", 70.83, 1.2123198*^7, 99.11, 
  18.8, 3.244, 1.942, 2064.236, 49.6, 235.848, 0.99, 0.6, 12.3, 11.035, 0.5, 
  61.77}, {"BEN", "Africa", "Benin", "2020-04-24", 58., 4., 1., 0., 4.784, 
  0.33, 0.082, 0., "", "", "", "", "", "", "", 70.83, 1.2123198*^7, 99.11, 
  18.8, 3.244, 1.942, 2064.236, 49.6, 235.848, 0.99, 0.6, 12.3, 11.035, 0.5, 
  61.77}, {"BEN", "Africa", "Benin", "2020-04-25", 58., 0., 1., 0., 4.784, 
  0., 0.082, 0., "", "", "", "", "", "", "", 70.83, 1.2123198*^7, 99.11, 
  18.8, 3.244, 1.942, 2064.236, 49.6, 235.848, 0.99, 0.6, 12.3, 11.035, 0.5, 
  61.77}, {"BEN", "Africa", "Benin", "2020-04-26", 58., 0., 1., 0., 4.784, 
  0., 0.082, 0., "", "", "", "", "", "", "", 70.83, 1.2123198*^7, 99.11, 
  18.8, 3.244, 1.942, 2064.236, 49.6, 235.848, 0.99, 0.6, 12.3, 11.035, 0.5, 
  61.77}, {"BEN", "Africa", "Benin", "2020-04-27", 64., 6., 1., 0., 5.279, 
  0.495, 0.082, 0., "", "", "", "", "", "", "", 70.83, 1.2123198*^7, 99.11, 
  18.8, 3.244, 1.942, 2064.236, 49.6, 235.848, 0.99, 0.6, 12.3, 11.035, 0.5, 
  61.77}, {"BEN", "Africa", "Benin", "2020-04-28", 64., 0., 1., 0., 5.279, 
  0., 0.082, 0., "", "", "", "", "", "", "", 70.83, 1.2123198*^7, 99.11, 
  18.8, 3.244, 1.942, 2064.236, 49.6, 235.848, 0.99, 0.6, 12.3, 11.035, 0.5, 
  61.77}, {"BEN", "Africa", "Benin", "2020-04-29", 64., 0., 1., 0., 5.279, 
  0., 0.082, 0., "", "", "", "", "", "", "", 70.83, 1.2123198*^7, 99.11, 
  18.8, 3.244, 1.942, 2064.236, 49.6, 235.848, 0.99, 0.6, 12.3, 11.035, 0.5, 
  61.77}, {"BEN", "Africa", "Benin", "2020-04-30", 69., 5., 2., 1., 5.692, 
  0.412, 0.165, 0.082, "", "", "", "", "", "", "", 70.83, 1.2123198*^7, 
  99.11, 18.8, 3.244, 1.942, 2064.236, 49.6, 235.848, 0.99, 0.6, 12.3, 
  11.035, 0.5, 61.77}, {"BEN", "Africa", "Benin", "2020-05-01", 84., 15., 2., 
  0., 6.929, 1.237, 0.165, 0., "", "", "", "", "", "", "", 70.83, 
  1.2123198*^7, 99.11, 18.8, 3.244, 1.942, 2064.236, 49.6, 235.848, 0.99, 
  0.6, 12.3, 11.035, 0.5, 61.77}, {"BEN", "Africa", "Benin", "2020-05-02", 
  90., 6., 2., 0., 7.424, 0.495, 0.165, 0., "", "", "", "", "", "", "", 
  70.83, 1.2123198*^7, 99.11, 18.8, 3.244, 1.942, 2064.236, 49.6, 235.848, 
  0.99, 0.6, 12.3, 11.035, 0.5, 61.77}, {"BEN", "Africa", "Benin", 
  "2020-05-03", 90., 0., 2., 0., 7.424, 0., 0.165, 0., "", "", "", "", "", 
  "", "", 70.83, 1.2123198*^7, 99.11, 18.8, 3.244, 1.942, 2064.236, 49.6, 
  235.848, 0.99, 0.6, 12.3, 11.035, 0.5, 61.77}, 
 {"BEN", "Africa", "Benin", "2020-05-04", 90., 0., 2., 0., 7.424, 0., 0.165, 
  0., "", "", "", "", "", "", "", 70.83, 1.2123198*^7, 99.11, 18.8, 3.244, 
  1.942, 2064.236, 49.6, 235.848, 0.99, 0.6, 12.3, 11.035, 0.5, 61.77}, 
 {"BEN", "Africa", "Benin", "2020-05-05", 96., 6., 2., 0., 7.919, 0.495, 
  0.165, 0., "", "", "", "", "", "", "", 70.83, 1.2123198*^7, 99.11, 18.8, 
  3.244, 1.942, 2064.236, 49.6, 235.848, 0.99, 0.6, 12.3, 11.035, 0.5, 
  61.77}, {"BEN", "Africa", "Benin", "2020-05-06", 96., 0., 2., 0., 7.919, 
  0., 0.165, 0., "", "", "", "", "", "", "", 70.83, 1.2123198*^7, 99.11, 
  18.8, 3.244, 1.942, 2064.236, 49.6, 235.848, 0.99, 0.6, 12.3, 11.035, 0.5, 
  61.77}, {"BEN", "Africa", "Benin", "2020-05-07", 102., 6., 2., 0., 8.414, 
  0.495, 0.165, 0., "", "", "", "", "", "", "", 70.83, 1.2123198*^7, 99.11, 
  18.8, 3.244, 1.942, 2064.236, 49.6, 235.848, 0.99, 0.6, 12.3, 11.035, 0.5, 
  61.77}, {"BEN", "Africa", "Benin", "2020-05-08", 140., 38., 2., 0., 11.548, 
  3.134, 0.165, 0., "", "", "", "", "", "", "", 70.83, 1.2123198*^7, 99.11, 
  18.8, 3.244, 1.942, 2064.236, 49.6, 235.848, 0.99, 0.6, 12.3, 11.035, 0.5, 
  61.77}, {"BEN", "Africa", "Benin", "2020-05-09", 242., 102., 2., 0., 
  19.962, 8.414, 0.165, 0., "", "", "", "", "", "", "", 70.83, 1.2123198*^7, 
  99.11, 18.8, 3.244, 1.942, 2064.236, 49.6, 235.848, 0.99, 0.6, 12.3, 
  11.035, 0.5, 61.77}, {"BEN", "Africa", "Benin", "2020-05-10", 284., 42., 
  2., 0., 23.426, 3.464, 0.165, 0., "", "", "", "", "", "", "", 70.83, 
  1.2123198*^7, 99.11, 18.8, 3.244, 1.942, 2064.236, 49.6, 235.848, 0.99, 
  0.6, 12.3, 11.035, 0.5, 61.77}, {"BEN", "Africa", "Benin", "2020-05-11", 
  319., 35., 2., 0., 26.313, 2.887, 0.165, 0., "", "", "", "", "", "", "", 
  57.41, 1.2123198*^7, 99.11, 18.8, 3.244, 1.942, 2064.236, 49.6, 235.848, 
  0.99, 0.6, 12.3, 11.035, 0.5, 61.77}, {"BEN", "Africa", "Benin", 
  "2020-05-12", 319., 0., 2., 0., 26.313, 0., 0.165, 0., "", "", "", "", "", 
  "", "", 57.41, 1.2123198*^7, 99.11, 18.8, 3.244, 1.942, 2064.236, 49.6, 
  235.848, 0.99, 0.6, 12.3, 11.035, 0.5, 61.77}, 
 {"BEN", "Africa", "Benin", "2020-05-13", 327., 8., 2., 0., 26.973, 0.66, 
  0.165, 0., "", "", "", "", "", "", "", 57.41, 1.2123198*^7, 99.11, 18.8, 
  3.244, 1.942, 2064.236, 49.6, 235.848, 0.99, 0.6, 12.3, 11.035, 0.5, 
  61.77}, {"BEN", "Africa", "Benin", "2020-05-14", 327., 0., 2., 0., 26.973, 
  0., 0.165, 0., "", "", "", "", "", "", "", 57.41, 1.2123198*^7, 99.11, 
  18.8, 3.244, 1.942, 2064.236, 49.6, 235.848, 0.99, 0.6, 12.3, 11.035, 0.5, 
  61.77}, {"BEN", "Africa", "Benin", "2020-05-15", 339., 12., 2., 0., 27.963, 
  0.99, 0.165, 0., "", "", "", "", "", "", "", 57.41, 1.2123198*^7, 99.11, 
  18.8, 3.244, 1.942, 2064.236, 49.6, 235.848, 0.99, 0.6, 12.3, 11.035, 0.5, 
  61.77}, {"BEN", "Africa", "Benin", "2020-05-16", 339., 0., 2., 0., 27.963, 
  0., 0.165, 0., "", "", "", "", "", "", "", 57.41, 1.2123198*^7, 99.11, 
  18.8, 3.244, 1.942, 2064.236, 49.6, 235.848, 0.99, 0.6, 12.3, 11.035, 0.5, 
  61.77}, {"BEN", "Africa", "Benin", "2020-05-17", 339., 0., 2., 0., 27.963, 
  0., 0.165, 0., "", "", "", "", "", "", "", 62.96, 1.2123198*^7, 99.11, 
  18.8, 3.244, 1.942, 2064.236, 49.6, 235.848, 0.99, 0.6, 12.3, 11.035, 0.5, 
  61.77}, {"BEN", "Africa", "Benin", "2020-05-18", 339., 0., 2., 0., 27.963, 
  0., 0.165, 0., "", "", "", "", "", "", "", 57.41, 1.2123198*^7, 99.11, 
  18.8, 3.244, 1.942, 2064.236, 49.6, 235.848, 0.99, 0.6, 12.3, 11.035, 0.5, 
  61.77}, {"BEN", "Africa", "Benin", "2020-05-19", 339., 0., 2., 0., 27.963, 
  0., 0.165, 0., "", "", "", "", "", "", "", 57.41, 1.2123198*^7, 99.11, 
  18.8, 3.244, 1.942, 2064.236, 49.6, 235.848, 0.99, 0.6, 12.3, 11.035, 0.5, 
  61.77}, {"BEN", "Africa", "Benin", "2020-05-20", 130., -209., 2., 0., 
  10.723, -17.24, 0.165, 0., "", "", "", "", "", "", "", 57.41, 1.2123198*^7, 
  99.11, 18.8, 3.244, 1.942, 2064.236, 49.6, 235.848, 0.99, 0.6, 12.3, 
  11.035, 0.5, 61.77}, {"BEN", "Africa", "Benin", "2020-05-21", 130., 0., 2., 
  0., 10.723, 0., 0.165, 0., "", "", "", "", "", "", "", 57.41, 1.2123198*^7, 
  99.11, 18.8, 3.244, 1.942, 2064.236, 49.6, 235.848, 0.99, 0.6, 12.3, 
  11.035, 0.5, 61.77}, {"BEN", "Africa", "Benin", "2020-05-22", 135., 5., 3., 
  1., 11.136, 0.412, 0.247, 0.082, "", "", "", "", "", "", "", 57.41, 
  1.2123198*^7, 99.11, 18.8, 3.244, 1.942, 2064.236, 49.6, 235.848, 0.99, 
  0.6, 12.3, 11.035, 0.5, 61.77}, {"BEN", "Africa", "Benin", "2020-05-23", 
  135., 0., 3., 0., 11.136, 0., 0.247, 0., "", "", "", "", "", "", "", 57.41, 
  1.2123198*^7, 99.11, 18.8, 3.244, 1.942, 2064.236, 49.6, 235.848, 0.99, 
  0.6, 12.3, 11.035, 0.5, 61.77}, {"BEN", "Africa", "Benin", "2020-05-24", 
  135., 0., 3., 0., 11.136, 0., 0.247, 0., "", "", "", "", "", "", "", 57.41, 
  1.2123198*^7, 99.11, 18.8, 3.244, 1.942, 2064.236, 49.6, 235.848, 0.99, 
  0.6, 12.3, 11.035, 0.5, 61.77}, {"BEN", "Africa", "Benin", "2020-05-25", 
  191., 56., 3., 0., 15.755, 4.619, 0.247, 0., "", "", "", "", "", "", "", 
  57.41, 1.2123198*^7, 99.11, 18.8, 3.244, 1.942, 2064.236, 49.6, 235.848, 
  0.99, 0.6, 12.3, 11.035, 0.5, 61.77}, {"BEN", "Africa", "Benin", 
  "2020-05-26", 191., 0., 3., 0., 15.755, 0., 0.247, 0., "", "", "", "", "", 
  "", "", 57.41, 1.2123198*^7, 99.11, 18.8, 3.244, 1.942, 2064.236, 49.6, 
  235.848, 0.99, 0.6, 12.3, 11.035, 0.5, 61.77}, 
 {"BEN", "Africa", "Benin", "2020-05-27", 208., 17., 3., 0., 17.157, 1.402, 
  0.247, 0., "", "", "", "", "", "", "", 57.41, 1.2123198*^7, 99.11, 18.8, 
  3.244, 1.942, 2064.236, 49.6, 235.848, 0.99, 0.6, 12.3, 11.035, 0.5, 
  61.77}, {"BEN", "Africa", "Benin", "2020-05-28", 210., 2., 3., 0., 17.322, 
  0.165, 0.247, 0., "", "", "", "", "", "", "", 57.41, 1.2123198*^7, 99.11, 
  18.8, 3.244, 1.942, 2064.236, 49.6, 235.848, 0.99, 0.6, 12.3, 11.035, 0.5, 
  61.77}, {"BEN", "Africa", "Benin", "2020-05-29", 210., 0., 3., 0., 17.322, 
  0., 0.247, 0., "", "", "", "", "", "", "", 57.41, 1.2123198*^7, 99.11, 
  18.8, 3.244, 1.942, 2064.236, 49.6, 235.848, 0.99, 0.6, 12.3, 11.035, 0.5, 
  61.77}, {"BEN", "Africa", "Benin", "2020-05-30", 224., 14., 3., 0., 18.477, 
  1.155, 0.247, 0., "", "", "", "", "", "", "", 57.41, 1.2123198*^7, 99.11, 
  18.8, 3.244, 1.942, 2064.236, 49.6, 235.848, 0.99, 0.6, 12.3, 11.035, 0.5, 
  61.77}, {"BEN", "Africa", "Benin", "2020-05-31", 232., 8., 3., 0., 19.137, 
  0.66, 0.247, 0., "", "", "", "", "", "", "", 57.41, 1.2123198*^7, 99.11, 
  18.8, 3.244, 1.942, 2064.236, 49.6, 235.848, 0.99, 0.6, 12.3, 11.035, 0.5, 
  61.77}, {"BEN", "Africa", "Benin", "2020-06-01", 232., 0., 3., 0., 19.137, 
  0., 0.247, 0., "", "", "", "", "", "", "", 57.41, 1.2123198*^7, 99.11, 
  18.8, 3.244, 1.942, 2064.236, 49.6, 235.848, 0.99, 0.6, 12.3, 11.035, 0.5, 
  61.77}, {"BEN", "Africa", "Benin", "2020-06-02", 243., 11., 3., 0., 20.044, 
  0.907, 0.247, 0., "", "", "", "", "", "", "", 41.67, 1.2123198*^7, 99.11, 
  18.8, 3.244, 1.942, 2064.236, 49.6, 235.848, 0.99, 0.6, 12.3, 11.035, 0.5, 
  61.77}, {"BEN", "Africa", "Benin", "2020-06-03", 244., 1., 3., 0., 20.127, 
  0.082, 0.247, 0., "", "", "", "", "", "", "", 41.67, 1.2123198*^7, 99.11, 
  18.8, 3.244, 1.942, 2064.236, 49.6, 235.848, 0.99, 0.6, 12.3, 11.035, 0.5, 
  61.77}, {"BEN", "Africa", "Benin", "2020-06-04", 244., 0., 3., 0., 20.127, 
  0., 0.247, 0., "", "", "", "", "", "", "", 41.67, 1.2123198*^7, 99.11, 
  18.8, 3.244, 1.942, 2064.236, 49.6, 235.848, 0.99, 0.6, 12.3, 11.035, 0.5, 
  61.77}, {"BEN", "Africa", "Benin", "2020-06-05", 261., 17., 3., 0., 21.529, 
  1.402, 0.247, 0., "", "", "", "", "", "", "", 41.67, 1.2123198*^7, 99.11, 
  18.8, 3.244, 1.942, 2064.236, 49.6, 235.848, 0.99, 0.6, 12.3, 11.035, 0.5, 
  61.77}, {"BEN", "Africa", "Benin", "2020-06-06", 261., 0., 3., 0., 21.529, 
  0., 0.247, 0., "", "", "", "", "", "", "", 41.67, 1.2123198*^7, 99.11, 
  18.8, 3.244, 1.942, 2064.236, 49.6, 235.848, 0.99, 0.6, 12.3, 11.035, 0.5, 
  61.77}, {"BEN", "Africa", "Benin", "2020-06-07", 268., 7., 4., 1., 22.106, 
  0.577, 0.33, 0.082, "", "", "", "", "", "", "", 41.67, 1.2123198*^7, 99.11, 
  18.8, 3.244, 1.942, 2064.236, 49.6, 235.848, 0.99, 0.6, 12.3, 11.035, 0.5, 
  61.77}, {"BEN", "Africa", "Benin", "2020-06-08", 268., 0., 4., 0., 22.106, 
  0., 0.33, 0., "", "", "", "", "", "", "", 41.67, 1.2123198*^7, 99.11, 18.8, 
  3.244, 1.942, 2064.236, 49.6, 235.848, 0.99, 0.6, 12.3, 11.035, 0.5, 
  61.77}, {"BEN", "Africa", "Benin", "2020-06-09", 305., 37., 4., 0., 25.158, 
  3.052, 0.33, 0., "", "", "", "", "", "", "", 41.67, 1.2123198*^7, 99.11, 
  18.8, 3.244, 1.942, 2064.236, 49.6, 235.848, 0.99, 0.6, 12.3, 11.035, 0.5, 
  61.77}, {"BEN", "Africa", "Benin", "2020-06-10", 305., 0., 4., 0., 25.158, 
  0., 0.33, 0., "", "", "", "", "", "", "", 41.67, 1.2123198*^7, 99.11, 18.8, 
  3.244, 1.942, 2064.236, 49.6, 235.848, 0.99, 0.6, 12.3, 11.035, 0.5, 
  61.77}, {"BEN", "Africa", "Benin", "2020-06-11", 305., 0., 4., 0., 25.158, 
  0., 0.33, 0., "", "", "", "", "", "", "", 41.67, 1.2123198*^7, 99.11, 18.8, 
  3.244, 1.942, 2064.236, 49.6, 235.848, 0.99, 0.6, 12.3, 11.035, 0.5, 
  61.77}, {"BEN", "Africa", "Benin", "2020-06-12", 305., 0., 4., 0., 25.158, 
  0., 0.33, 0., "", "", "", "", "", "", "", 41.67, 1.2123198*^7, 99.11, 18.8, 
  3.244, 1.942, 2064.236, 49.6, 235.848, 0.99, 0.6, 12.3, 11.035, 0.5, 
  61.77}, {"BEN", "Africa", "Benin", "2020-06-13", 388., 83., 5., 1., 32.005, 
  6.846, 0.412, 0.082, "", "", "", "", "", "", "", 41.67, 1.2123198*^7, 
  99.11, 18.8, 3.244, 1.942, 2064.236, 49.6, 235.848, 0.99, 0.6, 12.3, 
  11.035, 0.5, 61.77}, {"BEN", "Africa", "Benin", "2020-06-14", 412., 24., 
  6., 1., 33.984, 1.98, 0.495, 0.082, "", "", "", "", "", "", "", 41.67, 
  1.2123198*^7, 99.11, 18.8, 3.244, 1.942, 2064.236, 49.6, 235.848, 0.99, 
  0.6, 12.3, 11.035, 0.5, 61.77}, {"BEN", "Africa", "Benin", "2020-06-15", 
  470., 58., 7., 1., 38.769, 4.784, 0.577, 0.082, "", "", "", "", "", "", "", 
  41.67, 1.2123198*^7, 99.11, 18.8, 3.244, 1.942, 2064.236, 49.6, 235.848, 
  0.99, 0.6, 12.3, 11.035, 0.5, 61.77}, {"BEN", "Africa", "Benin", 
  "2020-06-16", 483., 13., 9., 2., 39.841, 1.072, 0.742, 0.165, "", "", "", 
  "", "", "", "", 41.67, 1.2123198*^7, 99.11, 18.8, 3.244, 1.942, 2064.236, 
  49.6, 235.848, 0.99, 0.6, 12.3, 11.035, 0.5, 61.77}, 
 {"BEN", "Africa", "Benin", "2020-06-17", 532., 49., 9., 0., 43.883, 4.042, 
  0.742, 0., "", "", "", "", "", "", "", 41.67, 1.2123198*^7, 99.11, 18.8, 
  3.244, 1.942, 2064.236, 49.6, 235.848, 0.99, 0.6, 12.3, 11.035, 0.5, 
  61.77}, {"BEN", "Africa", "Benin", "2020-06-18", 572., 40., 9., 0., 47.182, 
  3.299, 0.742, 0., "", "", "", "", "", "", "", 41.67, 1.2123198*^7, 99.11, 
  18.8, 3.244, 1.942, 2064.236, 49.6, 235.848, 0.99, 0.6, 12.3, 11.035, 0.5, 
  61.77}, {"BEN", "Africa", "Benin", "2020-06-19", 597., 25., 11., 2., 
  49.244, 2.062, 0.907, 0.165, "", "", "", "", "", "", "", 41.67, 
  1.2123198*^7, 99.11, 18.8, 3.244, 1.942, 2064.236, 49.6, 235.848, 0.99, 
  0.6, 12.3, 11.035, 0.5, 61.77}, {"BEN", "Africa", "Benin", "2020-06-20", 
  650., 53., 11., 0., 53.616, 4.372, 0.907, 0., "", "", "", "", "", "", "", 
  41.67, 1.2123198*^7, 99.11, 18.8, 3.244, 1.942, 2064.236, 49.6, 235.848, 
  0.99, 0.6, 12.3, 11.035, 0.5, 61.77}, {"BEN", "Africa", "Benin", 
  "2020-06-21", 650., 0., 11., 0., 53.616, 0., 0.907, 0., "", "", "", "", "", 
  "", "", 41.67, 1.2123198*^7, 99.11, 18.8, 3.244, 1.942, 2064.236, 49.6, 
  235.848, 0.99, 0.6, 12.3, 11.035, 0.5, 61.77}, 
 {"BEN", "Africa", "Benin", "2020-06-22", 765., 115., 13., 2., 63.102, 9.486, 
  1.072, 0.165, "", "", "", "", "", "", "", 41.67, 1.2123198*^7, 99.11, 18.8, 
  3.244, 1.942, 2064.236, 49.6, 235.848, 0.99, 0.6, 12.3, 11.035, 0.5, 
  61.77}, {"BEN", "Africa", "Benin", "2020-06-23", 807., 42., 13., 0., 
  66.567, 3.464, 1.072, 0., "", "", "", "", "", "", "", 41.67, 1.2123198*^7, 
  99.11, 18.8, 3.244, 1.942, 2064.236, 49.6, 235.848, 0.99, 0.6, 12.3, 
  11.035, 0.5, 61.77}, {"BEN", "Africa", "Benin", "2020-06-24", 850., 43., 
  13., 0., 70.114, 3.547, 1.072, 0., "", "", "", "", "", "", "", 41.67, 
  1.2123198*^7, 99.11, 18.8, 3.244, 1.942, 2064.236, 49.6, 235.848, 0.99, 
  0.6, 12.3, 11.035, 0.5, 61.77}, {"BEN", "Africa", "Benin", "2020-06-25", 
  902., 52., 13., 0., 74.403, 4.289, 1.072, 0., "", "", "", "", "", "", "", 
  41.67, 1.2123198*^7, 99.11, 18.8, 3.244, 1.942, 2064.236, 49.6, 235.848, 
  0.99, 0.6, 12.3, 11.035, 0.5, 61.77}, {"BEN", "Africa", "Benin", 
  "2020-06-26", 1017., 115., 14., 1., 83.889, 9.486, 1.155, 0.082, "", "", 
  "", "", "", "", "", 41.67, 1.2123198*^7, 99.11, 18.8, 3.244, 1.942, 
  2064.236, 49.6, 235.848, 0.99, 0.6, 12.3, 11.035, 0.5, 61.77}, 
 {"BEN", "Africa", "Benin", "2020-06-27", 1053., 36., 14., 0., 86.858, 2.97, 
  1.155, 0., "", "", "", "", "", "", "", 41.67, 1.2123198*^7, 99.11, 18.8, 
  3.244, 1.942, 2064.236, 49.6, 235.848, 0.99, 0.6, 12.3, 11.035, 0.5, 
  61.77}, {"BEN", "Africa", "Benin", "2020-06-28", 1124., 71., 14., 0., 
  92.715, 5.857, 1.155, 0., "", "", "", "", "", "", "", 41.67, 1.2123198*^7, 
  99.11, 18.8, 3.244, 1.942, 2064.236, 49.6, 235.848, 0.99, 0.6, 12.3, 
  11.035, 0.5, 61.77}, {"BEN", "Africa", "Benin", "2020-06-29", 1149., 25., 
  16., 2., 94.777, 2.062, 1.32, 0.165, "", "", "", "", "", "", "", 41.67, 
  1.2123198*^7, 99.11, 18.8, 3.244, 1.942, 2064.236, 49.6, 235.848, 0.99, 
  0.6, 12.3, 11.035, 0.5, 61.77}, {"BEN", "Africa", "Benin", "2020-06-30", 
  1187., 38., 19., 3., 97.911, 3.134, 1.567, 0.247, "", "", "", "", "", "", 
  "", 41.67, 1.2123198*^7, 99.11, 18.8, 3.244, 1.942, 2064.236, 49.6, 
  235.848, 0.99, 0.6, 12.3, 11.035, 0.5, 61.77}, 
 {"BEN", "Africa", "Benin", "2020-07-01", 1199., 12., 21., 2., 98.901, 0.99, 
  1.732, 0.165, "", "", "", "", "", "", "", 41.67, 1.2123198*^7, 99.11, 18.8, 
  3.244, 1.942, 2064.236, 49.6, 235.848, 0.99, 0.6, 12.3, 11.035, 0.5, 
  61.77}, {"BEN", "Africa", "Benin", "2020-07-02", 1199., 0., 21., 0., 
  98.901, 0., 1.732, 0., "", "", "", "", "", "", "", 41.67, 1.2123198*^7, 
  99.11, 18.8, 3.244, 1.942, 2064.236, 49.6, 235.848, 0.99, 0.6, 12.3, 
  11.035, 0.5, 61.77}, {"BEN", "Africa", "Benin", "2020-07-03", 1199., 0., 
  21., 0., 98.901, 0., 1.732, 0., "", "", "", "", "", "", "", 41.67, 
  1.2123198*^7, 99.11, 18.8, 3.244, 1.942, 2064.236, 49.6, 235.848, 0.99, 
  0.6, 12.3, 11.035, 0.5, 61.77}, {"BEN", "Africa", "Benin", "2020-07-04", 
  1199., 0., 21., 0., 98.901, 0., 1.732, 0., "", "", "", "", "", "", "", 
  41.67, 1.2123198*^7, 99.11, 18.8, 3.244, 1.942, 2064.236, 49.6, 235.848, 
  0.99, 0.6, 12.3, 11.035, 0.5, 61.77}, {"BEN", "Africa", "Benin", 
  "2020-07-05", 1199., 0., 21., 0., 98.901, 0., 1.732, 0., "", "", "", "", 
  "", "", "", 41.67, 1.2123198*^7, 99.11, 18.8, 3.244, 1.942, 2064.236, 49.6, 
  235.848, 0.99, 0.6, 12.3, 11.035, 0.5, 61.77}, 
 {"BEN", "Africa", "Benin", "2020-07-06", 1199., 0., 21., 0., 98.901, 0., 
  1.732, 0., "", "", "", "", "", "", "", 41.67, 1.2123198*^7, 99.11, 18.8, 
  3.244, 1.942, 2064.236, 49.6, 235.848, 0.99, 0.6, 12.3, 11.035, 0.5, 
  61.77}, {"BEN", "Africa", "Benin", "2020-07-07", 1199., 0., 21., 0., 
  98.901, 0., 1.732, 0., "", "", "", "", "", "", "", "", 1.2123198*^7, 99.11, 
  18.8, 3.244, 1.942, 2064.236, 49.6, 235.848, 0.99, 0.6, 12.3, 11.035, 0.5, 
  61.77}, {"BEN", "Africa", "Benin", "2020-07-08", 1199., 0., 21., 0., 
  98.901, 0., 1.732, 0., "", "", "", "", "", "", "", "", 1.2123198*^7, 99.11, 
  18.8, 3.244, 1.942, 2064.236, 49.6, 235.848, 0.99, 0.6, 12.3, 11.035, 0.5, 
  61.77}, {"BMU", "North America", "Bermuda", "2020-03-20", 2., 2., 0., 0., 
  32.117, 32.117, 0., 0., "", "", "", "", "", "", "", 48.15, 62273., 1308.82, 
  "", "", "", 50669.315, "", 139.547, 13., "", "", "", "", 82.59}, 
 {"BMU", "North America", "Bermuda", "2020-03-21", 2., 0., 0., 0., 32.117, 
  0., 0., 0., "", "", "", "", "", "", "", 48.15, 62273., 1308.82, "", "", "", 
  50669.315, "", 139.547, 13., "", "", "", "", 82.59}, 
 {"BMU", "North America", "Bermuda", "2020-03-22", 2., 0., 0., 0., 32.117, 
  0., 0., 0., "", "", "", "", "", "", "", 48.15, 62273., 1308.82, "", "", "", 
  50669.315, "", 139.547, 13., "", "", "", "", 82.59}, 
 {"BMU", "North America", "Bermuda", "2020-03-23", 6., 4., 0., 0., 96.35, 
  64.233, 0., 0., "", "", "", "", "", "", "", 48.15, 62273., 1308.82, "", "", 
  "", 50669.315, "", 139.547, 13., "", "", "", "", 82.59}, 
 {"BMU", "North America", "Bermuda", "2020-03-24", 6., 0., 0., 0., 96.35, 0., 
  0., 0., "", "", "", "", "", "", "", 48.15, 62273., 1308.82, "", "", "", 
  50669.315, "", 139.547, 13., "", "", "", "", 82.59}, 
 {"BMU", "North America", "Bermuda", "2020-03-25", 6., 0., 0., 0., 96.35, 0., 
  0., 0., "", "", "", "", "", "", "", 48.15, 62273., 1308.82, "", "", "", 
  50669.315, "", 139.547, 13., "", "", "", "", 82.59}, 
 {"BMU", "North America", "Bermuda", "2020-03-26", 6., 0., 0., 0., 96.35, 0., 
  0., 0., "", "", "", "", "", "", "", 51.85, 62273., 1308.82, "", "", "", 
  50669.315, "", 139.547, 13., "", "", "", "", 82.59}, 
 {"BMU", "North America", "Bermuda", "2020-03-27", 15., 9., 0., 0., 240.875, 
  144.525, 0., 0., "", "", "", "", "", "", "", 51.85, 62273., 1308.82, "", 
  "", "", 50669.315, "", 139.547, 13., "", "", "", "", 82.59}, 
 {"BMU", "North America", "Bermuda", "2020-03-28", 17., 2., 0., 0., 272.992, 
  32.117, 0., 0., "", "", "", "", "", "", "", 51.85, 62273., 1308.82, "", "", 
  "", 50669.315, "", 139.547, 13., "", "", "", "", 82.59}, 
 {"BMU", "North America", "Bermuda", "2020-03-29", 22., 5., 0., 0., 353.283, 
  80.292, 0., 0., "", "", "", "", "", "", "", 51.85, 62273., 1308.82, "", "", 
  "", 50669.315, "", 139.547, 13., "", "", "", "", 82.59}, 
 {"BMU", "North America", "Bermuda", "2020-03-30", 22., 0., 0., 0., 353.283, 
  0., 0., 0., "", "", "", "", "", "", "", 51.85, 62273., 1308.82, "", "", "", 
  50669.315, "", 139.547, 13., "", "", "", "", 82.59}, 
 {"BMU", "North America", "Bermuda", "2020-03-31", 27., 5., 0., 0., 433.575, 
  80.292, 0., 0., "", "", "", "", "", "", "", 51.85, 62273., 1308.82, "", "", 
  "", 50669.315, "", 139.547, 13., "", "", "", "", 82.59}, 
 {"BMU", "North America", "Bermuda", "2020-04-01", 32., 5., 0., 0., 513.866, 
  80.292, 0., 0., "", "", "", "", "", "", "", 51.85, 62273., 1308.82, "", "", 
  "", 50669.315, "", 139.547, 13., "", "", "", "", 82.59}, 
 {"BMU", "North America", "Bermuda", "2020-04-02", 32., 0., 0., 0., 513.866, 
  0., 0., 0., "", "", "", "", "", "", "", 51.85, 62273., 1308.82, "", "", "", 
  50669.315, "", 139.547, 13., "", "", "", "", 82.59}, 
 {"BMU", "North America", "Bermuda", "2020-04-03", 35., 3., 0., 0., 562.041, 
  48.175, 0., 0., "", "", "", "", "", "", "", 51.85, 62273., 1308.82, "", "", 
  "", 50669.315, "", 139.547, 13., "", "", "", "", 82.59}, 
 {"BMU", "North America", "Bermuda", "2020-04-04", 35., 0., 0., 0., 562.041, 
  0., 0., 0., "", "", "", "", "", "", "", 96.3, 62273., 1308.82, "", "", "", 
  50669.315, "", 139.547, 13., "", "", "", "", 82.59}, 
 {"BMU", "North America", "Bermuda", "2020-04-05", 37., 2., 0., 0., 594.158, 
  32.117, 0., 0., "", "", "", "", "", "", "", 96.3, 62273., 1308.82, "", "", 
  "", 50669.315, "", 139.547, 13., "", "", "", "", 82.59}, 
 {"BMU", "North America", "Bermuda", "2020-04-06", 37., 0., 0., 0., 594.158, 
  0., 0., 0., "", "", "", "", "", "", "", 96.3, 62273., 1308.82, "", "", "", 
  50669.315, "", 139.547, 13., "", "", "", "", 82.59}, 
 {"BMU", "North America", "Bermuda", "2020-04-07", 39., 2., 2., 2., 626.275, 
  32.117, 32.117, 32.117, "", "", "", "", "", "", "", 96.3, 62273., 1308.82, 
  "", "", "", 50669.315, "", 139.547, 13., "", "", "", "", 82.59}, 
 {"BMU", "North America", "Bermuda", "2020-04-08", 39., 0., 2., 0., 626.275, 
  0., 32.117, 0., "", "", "", "", "", "", "", 96.3, 62273., 1308.82, "", "", 
  "", 50669.315, "", 139.547, 13., "", "", "", "", 82.59}, 
 {"BMU", "North America", "Bermuda", "2020-04-09", 39., 0., 3., 1., 626.275, 
  0., 48.175, 16.058, "", "", "", "", "", "", "", 96.3, 62273., 1308.82, "", 
  "", "", 50669.315, "", 139.547, 13., "", "", "", "", 82.59}, 
 {"BMU", "North America", "Bermuda", "2020-04-10", 48., 9., 4., 1., 770.8, 
  144.525, 64.233, 16.058, "", "", "", "", "", "", "", 96.3, 62273., 1308.82, 
  "", "", "", 50669.315, "", 139.547, 13., "", "", "", "", 82.59}, 
 {"BMU", "North America", "Bermuda", "2020-04-11", 48., 0., 4., 0., 770.8, 
  0., 64.233, 0., "", "", "", "", "", "", "", 96.3, 62273., 1308.82, "", "", 
  "", 50669.315, "", 139.547, 13., "", "", "", "", 82.59}, 
 {"BMU", "North America", "Bermuda", "2020-04-12", 50., 2., 4., 0., 802.916, 
  32.117, 64.233, 0., "", "", "", "", "", "", "", 96.3, 62273., 1308.82, "", 
  "", "", 50669.315, "", 139.547, 13., "", "", "", "", 82.59}, 
 {"BMU", "North America", "Bermuda", "2020-04-13", 57., 7., 4., 0., 915.324, 
  112.408, 64.233, 0., "", "", "", "", "", "", "", 96.3, 62273., 1308.82, "", 
  "", "", 50669.315, "", 139.547, 13., "", "", "", "", 82.59}, 
 {"BMU", "North America", "Bermuda", "2020-04-14", 57., 0., 4., 0., 915.324, 
  0., 64.233, 0., "", "", "", "", "", "", "", 96.3, 62273., 1308.82, "", "", 
  "", 50669.315, "", 139.547, 13., "", "", "", "", 82.59}, 
 {"BMU", "North America", "Bermuda", "2020-04-15", 57., 0., 5., 1., 915.324, 
  0., 80.292, 16.058, "", "", "", "", "", "", "", 96.3, 62273., 1308.82, "", 
  "", "", 50669.315, "", 139.547, 13., "", "", "", "", 82.59}, 
 {"BMU", "North America", "Bermuda", "2020-04-16", 81., 24., 5., 0., 
  1300.724, 385.4, 80.292, 0., "", "", "", "", "", "", "", 96.3, 62273., 
  1308.82, "", "", "", 50669.315, "", 139.547, 13., "", "", "", "", 82.59}, 
 {"BMU", "North America", "Bermuda", "2020-04-17", 83., 2., 5., 0., 1332.841, 
  32.117, 80.292, 0., "", "", "", "", "", "", "", 96.3, 62273., 1308.82, "", 
  "", "", 50669.315, "", 139.547, 13., "", "", "", "", 82.59}, 
 {"BMU", "North America", "Bermuda", "2020-04-18", 83., 0., 5., 0., 1332.841, 
  0., 80.292, 0., "", "", "", "", "", "", "", 96.3, 62273., 1308.82, "", "", 
  "", 50669.315, "", 139.547, 13., "", "", "", "", 82.59}, 
 {"BMU", "North America", "Bermuda", "2020-04-19", 86., 3., 5., 0., 1381.016, 
  48.175, 80.292, 0., "", "", "", "", "", "", "", 96.3, 62273., 1308.82, "", 
  "", "", 50669.315, "", 139.547, 13., "", "", "", "", 82.59}, 
 {"BMU", "North America", "Bermuda", "2020-04-20", 86., 0., 5., 0., 1381.016, 
  0., 80.292, 0., "", "", "", "", "", "", "", 96.3, 62273., 1308.82, "", "", 
  "", 50669.315, "", 139.547, 13., "", "", "", "", 82.59}, 
 {"BMU", "North America", "Bermuda", "2020-04-21", 86., 0., 5., 0., 1381.016, 
  0., 80.292, 0., "", "", "", "", "", "", "", 96.3, 62273., 1308.82, "", "", 
  "", 50669.315, "", 139.547, 13., "", "", "", "", 82.59}, 
 {"BMU", "North America", "Bermuda", "2020-04-22", 98., 12., 5., 0., 
  1573.716, 192.7, 80.292, 0., "", "", "", "", "", "", "", 96.3, 62273., 
  1308.82, "", "", "", 50669.315, "", 139.547, 13., "", "", "", "", 82.59}, 
 {"BMU", "North America", "Bermuda", "2020-04-23", 99., 1., 5., 0., 1589.774, 
  16.058, 80.292, 0., "", "", "", "", "", "", "", 96.3, 62273., 1308.82, "", 
  "", "", 50669.315, "", 139.547, 13., "", "", "", "", 82.59}, 
 {"BMU", "North America", "Bermuda", "2020-04-24", 99., 0., 5., 0., 1589.774, 
  0., 80.292, 0., "", "", "", "", "", "", "", 96.3, 62273., 1308.82, "", "", 
  "", 50669.315, "", 139.547, 13., "", "", "", "", 82.59}, 
 {"BMU", "North America", "Bermuda", "2020-04-25", 99., 0., 5., 0., 1589.774, 
  0., 80.292, 0., "", "", "", "", "", "", "", 96.3, 62273., 1308.82, "", "", 
  "", 50669.315, "", 139.547, 13., "", "", "", "", 82.59}, 
 {"BMU", "North America", "Bermuda", "2020-04-26", 99., 0., 5., 0., 1589.774, 
  0., 80.292, 0., "", "", "", "", "", "", "", 96.3, 62273., 1308.82, "", "", 
  "", 50669.315, "", 139.547, 13., "", "", "", "", 82.59}, 
 {"BMU", "North America", "Bermuda", "2020-04-27", 109., 10., 5., 0., 
  1750.357, 160.583, 80.292, 0., "", "", "", "", "", "", "", 96.3, 62273., 
  1308.82, "", "", "", 50669.315, "", 139.547, 13., "", "", "", "", 82.59}, 
 {"BMU", "North America", "Bermuda", "2020-04-28", 110., 1., 6., 1., 
  1766.416, 16.058, 96.35, 16.058, "", "", "", "", "", "", "", 96.3, 62273., 
  1308.82, "", "", "", 50669.315, "", 139.547, 13., "", "", "", "", 82.59}, 
 {"BMU", "North America", "Bermuda", "2020-04-29", 110., 0., 6., 0., 
  1766.416, 0., 96.35, 0., "", "", "", "", "", "", "", 96.3, 62273., 1308.82, 
  "", "", "", 50669.315, "", 139.547, 13., "", "", "", "", 82.59}, 
 {"BMU", "North America", "Bermuda", "2020-04-30", 111., 1., 6., 0., 
  1782.474, 16.058, 96.35, 0., "", "", "", "", "", "", "", 96.3, 62273., 
  1308.82, "", "", "", 50669.315, "", 139.547, 13., "", "", "", "", 82.59}, 
 {"BMU", "North America", "Bermuda", "2020-05-01", 114., 3., 6., 0., 
  1830.649, 48.175, 96.35, 0., "", "", "", "", "", "", "", 96.3, 62273., 
  1308.82, "", "", "", 50669.315, "", 139.547, 13., "", "", "", "", 82.59}, 
 {"BMU", "North America", "Bermuda", "2020-05-02", 114., 0., 6., 0., 
  1830.649, 0., 96.35, 0., "", "", "", "", "", "", "", 75.93, 62273., 
  1308.82, "", "", "", 50669.315, "", 139.547, 13., "", "", "", "", 82.59}, 
 {"BMU", "North America", "Bermuda", "2020-05-03", 114., 0., 7., 1., 
  1830.649, 0., 112.408, 16.058, "", "", "", "", "", "", "", 72.22, 62273., 
  1308.82, "", "", "", 50669.315, "", 139.547, 13., "", "", "", "", 82.59}, 
 {"BMU", "North America", "Bermuda", "2020-05-04", 115., 1., 7., 0., 
  1846.707, 16.058, 112.408, 0., "", "", "", "", "", "", "", 72.22, 62273., 
  1308.82, "", "", "", 50669.315, "", 139.547, 13., "", "", "", "", 82.59}, 
 {"BMU", "North America", "Bermuda", "2020-05-05", 115., 0., 7., 0., 
  1846.707, 0., 112.408, 0., "", "", "", "", "", "", "", 72.22, 62273., 
  1308.82, "", "", "", 50669.315, "", 139.547, 13., "", "", "", "", 82.59}, 
 {"BMU", "North America", "Bermuda", "2020-05-06", 115., 0., 7., 0., 
  1846.707, 0., 112.408, 0., "", "", "", "", "", "", "", 72.22, 62273., 
  1308.82, "", "", "", 50669.315, "", 139.547, 13., "", "", "", "", 82.59}, 
 {"BMU", "North America", "Bermuda", "2020-05-07", 118., 3., 7., 0., 
  1894.882, 48.175, 112.408, 0., "", "", "", "", "", "", "", 72.22, 62273., 
  1308.82, "", "", "", 50669.315, "", 139.547, 13., "", "", "", "", 82.59}, 
 {"BMU", "North America", "Bermuda", "2020-05-08", 118., 0., 7., 0., 
  1894.882, 0., 112.408, 0., "", "", "", "", "", "", "", 72.22, 62273., 
  1308.82, "", "", "", 50669.315, "", 139.547, 13., "", "", "", "", 82.59}, 
 {"BMU", "North America", "Bermuda", "2020-05-09", 118., 0., 7., 0., 
  1894.882, 0., 112.408, 0., "", "", "", "", "", "", "", 72.22, 62273., 
  1308.82, "", "", "", 50669.315, "", 139.547, 13., "", "", "", "", 82.59}, 
 {"BMU", "North America", "Bermuda", "2020-05-10", 118., 0., 7., 0., 
  1894.882, 0., 112.408, 0., "", "", "", "", "", "", "", 72.22, 62273., 
  1308.82, "", "", "", 50669.315, "", 139.547, 13., "", "", "", "", 82.59}, 
 {"BMU", "North America", "Bermuda", "2020-05-11", 118., 0., 7., 0., 
  1894.882, 0., 112.408, 0., "", "", "", "", "", "", "", 72.22, 62273., 
  1308.82, "", "", "", 50669.315, "", 139.547, 13., "", "", "", "", 82.59}, 
 {"BMU", "North America", "Bermuda", "2020-05-12", 119., 1., 8., 1., 
  1910.941, 16.058, 128.467, 16.058, "", "", "", "", "", "", "", 72.22, 
  62273., 1308.82, "", "", "", 50669.315, "", 139.547, 13., "", "", "", "", 
  82.59}, {"BMU", "North America", "Bermuda", "2020-05-13", 121., 2., 8., 0., 
  1943.057, 32.117, 128.467, 0., "", "", "", "", "", "", "", 72.22, 62273., 
  1308.82, "", "", "", 50669.315, "", 139.547, 13., "", "", "", "", 82.59}, 
 {"BMU", "North America", "Bermuda", "2020-05-14", 121., 0., 8., 0., 
  1943.057, 0., 128.467, 0., "", "", "", "", "", "", "", 72.22, 62273., 
  1308.82, "", "", "", 50669.315, "", 139.547, 13., "", "", "", "", 82.59}, 
 {"BMU", "North America", "Bermuda", "2020-05-15", 122., 1., 9., 1., 
  1959.116, 16.058, 144.525, 16.058, "", "", "", "", "", "", "", 72.22, 
  62273., 1308.82, "", "", "", 50669.315, "", 139.547, 13., "", "", "", "", 
  82.59}, {"BMU", "North America", "Bermuda", "2020-05-16", 123., 1., 9., 0., 
  1975.174, 16.058, 144.525, 0., "", "", "", "", "", "", "", 72.22, 62273., 
  1308.82, "", "", "", 50669.315, "", 139.547, 13., "", "", "", "", 82.59}, 
 {"BMU", "North America", "Bermuda", "2020-05-17", 123., 0., 9., 0., 
  1975.174, 0., 144.525, 0., "", "", "", "", "", "", "", 72.22, 62273., 
  1308.82, "", "", "", 50669.315, "", 139.547, 13., "", "", "", "", 82.59}, 
 {"BMU", "North America", "Bermuda", "2020-05-18", 123., 0., 9., 0., 
  1975.174, 0., 144.525, 0., "", "", "", "", "", "", "", 72.22, 62273., 
  1308.82, "", "", "", 50669.315, "", 139.547, 13., "", "", "", "", 82.59}, 
 {"BMU", "North America", "Bermuda", "2020-05-19", 125., 2., 9., 0., 2007.29, 
  32.117, 144.525, 0., "", "", "", "", "", "", "", 72.22, 62273., 1308.82, 
  "", "", "", 50669.315, "", 139.547, 13., "", "", "", "", 82.59}, 
 {"BMU", "North America", "Bermuda", "2020-05-20", 125., 0., 9., 0., 2007.29, 
  0., 144.525, 0., "", "", "", "", "", "", "", 72.22, 62273., 1308.82, "", 
  "", "", 50669.315, "", 139.547, 13., "", "", "", "", 82.59}, 
 {"BMU", "North America", "Bermuda", "2020-05-21", 125., 0., 9., 0., 2007.29, 
  0., 144.525, 0., "", "", "", "", "", "", "", 72.22, 62273., 1308.82, "", 
  "", "", 50669.315, "", 139.547, 13., "", "", "", "", 82.59}, 
 {"BMU", "North America", "Bermuda", "2020-05-22", 125., 0., 9., 0., 2007.29, 
  0., 144.525, 0., "", "", "", "", "", "", "", 72.22, 62273., 1308.82, "", 
  "", "", 50669.315, "", 139.547, 13., "", "", "", "", 82.59}, 
 {"BMU", "North America", "Bermuda", "2020-05-23", 128., 3., 9., 0., 
  2055.465, 48.175, 144.525, 0., "", "", "", "", "", "", "", 72.22, 62273., 
  1308.82, "", "", "", 50669.315, "", 139.547, 13., "", "", "", "", 82.59}, 
 {"BMU", "North America", "Bermuda", "2020-05-24", 133., 5., 9., 0., 
  2135.757, 80.292, 144.525, 0., "", "", "", "", "", "", "", 72.22, 62273., 
  1308.82, "", "", "", 50669.315, "", 139.547, 13., "", "", "", "", 82.59}, 
 {"BMU", "North America", "Bermuda", "2020-05-25", 133., 0., 9., 0., 
  2135.757, 0., 144.525, 0., "", "", "", "", "", "", "", 72.22, 62273., 
  1308.82, "", "", "", 50669.315, "", 139.547, 13., "", "", "", "", 82.59}, 
 {"BMU", "North America", "Bermuda", "2020-05-26", 133., 0., 9., 0., 
  2135.757, 0., 144.525, 0., "", "", "", "", "", "", "", 72.22, 62273., 
  1308.82, "", "", "", 50669.315, "", 139.547, 13., "", "", "", "", 82.59}, 
 {"BMU", "North America", "Bermuda", "2020-05-27", 139., 6., 9., 0., 
  2232.107, 96.35, 144.525, 0., "", "", "", "", "", "", "", 72.22, 62273., 
  1308.82, "", "", "", 50669.315, "", 139.547, 13., "", "", "", "", 82.59}, 
 {"BMU", "North America", "Bermuda", "2020-05-28", 139., 0., 9., 0., 
  2232.107, 0., 144.525, 0., "", "", "", "", "", "", "", 72.22, 62273., 
  1308.82, "", "", "", 50669.315, "", 139.547, 13., "", "", "", "", 82.59}, 
 {"BMU", "North America", "Bermuda", "2020-05-29", 140., 1., 9., 0., 
  2248.165, 16.058, 144.525, 0., "", "", "", "", "", "", "", 72.22, 62273., 
  1308.82, "", "", "", 50669.315, "", 139.547, 13., "", "", "", "", 82.59}, 
 {"BMU", "North America", "Bermuda", "2020-05-30", 140., 0., 9., 0., 
  2248.165, 0., 144.525, 0., "", "", "", "", "", "", "", 72.22, 62273., 
  1308.82, "", "", "", 50669.315, "", 139.547, 13., "", "", "", "", 82.59}, 
 {"BMU", "North America", "Bermuda", "2020-05-31", 140., 0., 9., 0., 
  2248.165, 0., 144.525, 0., "", "", "", "", "", "", "", 72.22, 62273., 
  1308.82, "", "", "", 50669.315, "", 139.547, 13., "", "", "", "", 82.59}, 
 {"BMU", "North America", "Bermuda", "2020-06-01", 140., 0., 9., 0., 
  2248.165, 0., 144.525, 0., "", "", "", "", "", "", "", 72.22, 62273., 
  1308.82, "", "", "", 50669.315, "", 139.547, 13., "", "", "", "", 82.59}, 
 {"BMU", "North America", "Bermuda", "2020-06-02", 141., 1., 9., 0., 
  2264.224, 16.058, 144.525, 0., "", "", "", "", "", "", "", 72.22, 62273., 
  1308.82, "", "", "", 50669.315, "", 139.547, 13., "", "", "", "", 82.59}, 
 {"BMU", "North America", "Bermuda", "2020-06-03", 141., 0., 9., 0., 
  2264.224, 0., 144.525, 0., "", "", "", "", "", "", "", 72.22, 62273., 
  1308.82, "", "", "", 50669.315, "", 139.547, 13., "", "", "", "", 82.59}, 
 {"BMU", "North America", "Bermuda", "2020-06-04", 141., 0., 9., 0., 
  2264.224, 0., 144.525, 0., "", "", "", "", "", "", "", 72.22, 62273., 
  1308.82, "", "", "", 50669.315, "", 139.547, 13., "", "", "", "", 82.59}, 
 {"BMU", "North America", "Bermuda", "2020-06-05", 141., 0., 9., 0., 
  2264.224, 0., 144.525, 0., "", "", "", "", "", "", "", 72.22, 62273., 
  1308.82, "", "", "", 50669.315, "", 139.547, 13., "", "", "", "", 82.59}, 
 {"BMU", "North America", "Bermuda", "2020-06-06", 141., 0., 9., 0., 
  2264.224, 0., 144.525, 0., "", "", "", "", "", "", "", 72.22, 62273., 
  1308.82, "", "", "", 50669.315, "", 139.547, 13., "", "", "", "", 82.59}, 
 {"BMU", "North America", "Bermuda", "2020-06-07", 141., 0., 9., 0., 
  2264.224, 0., 144.525, 0., "", "", "", "", "", "", "", 72.22, 62273., 
  1308.82, "", "", "", 50669.315, "", 139.547, 13., "", "", "", "", 82.59}, 
 {"BMU", "North America", "Bermuda", "2020-06-08", 141., 0., 9., 0., 
  2264.224, 0., 144.525, 0., "", "", "", "", "", "", "", 72.22, 62273., 
  1308.82, "", "", "", 50669.315, "", 139.547, 13., "", "", "", "", 82.59}, 
 {"BMU", "North America", "Bermuda", "2020-06-09", 141., 0., 9., 0., 
  2264.224, 0., 144.525, 0., "", "", "", "", "", "", "", 72.22, 62273., 
  1308.82, "", "", "", 50669.315, "", 139.547, 13., "", "", "", "", 82.59}, 
 {"BMU", "North America", "Bermuda", "2020-06-10", 141., 0., 9., 0., 
  2264.224, 0., 144.525, 0., "", "", "", "", "", "", "", 72.22, 62273., 
  1308.82, "", "", "", 50669.315, "", 139.547, 13., "", "", "", "", 82.59}, 
 {"BMU", "North America", "Bermuda", "2020-06-11", 141., 0., 9., 0., 
  2264.224, 0., 144.525, 0., "", "", "", "", "", "", "", 62.04, 62273., 
  1308.82, "", "", "", 50669.315, "", 139.547, 13., "", "", "", "", 82.59}, 
 {"BMU", "North America", "Bermuda", "2020-06-12", 141., 0., 9., 0., 
  2264.224, 0., 144.525, 0., "", "", "", "", "", "", "", 62.04, 62273., 
  1308.82, "", "", "", 50669.315, "", 139.547, 13., "", "", "", "", 82.59}, 
 {"BMU", "North America", "Bermuda", "2020-06-13", 142., 1., 9., 0., 
  2280.282, 16.058, 144.525, 0., "", "", "", "", "", "", "", 62.04, 62273., 
  1308.82, "", "", "", 50669.315, "", 139.547, 13., "", "", "", "", 82.59}, 
 {"BMU", "North America", "Bermuda", "2020-06-14", 144., 2., 9., 0., 
  2312.399, 32.117, 144.525, 0., "", "", "", "", "", "", "", 62.04, 62273., 
  1308.82, "", "", "", 50669.315, "", 139.547, 13., "", "", "", "", 82.59}, 
 {"BMU", "North America", "Bermuda", "2020-06-15", 144., 0., 9., 0., 
  2312.399, 0., 144.525, 0., "", "", "", "", "", "", "", 62.04, 62273., 
  1308.82, "", "", "", 50669.315, "", 139.547, 13., "", "", "", "", 82.59}, 
 {"BMU", "North America", "Bermuda", "2020-06-16", 144., 0., 9., 0., 
  2312.399, 0., 144.525, 0., "", "", "", "", "", "", "", 62.04, 62273., 
  1308.82, "", "", "", 50669.315, "", 139.547, 13., "", "", "", "", 82.59}, 
 {"BMU", "North America", "Bermuda", "2020-06-17", 144., 0., 9., 0., 
  2312.399, 0., 144.525, 0., "", "", "", "", "", "", "", 62.04, 62273., 
  1308.82, "", "", "", 50669.315, "", 139.547, 13., "", "", "", "", 82.59}, 
 {"BMU", "North America", "Bermuda", "2020-06-18", 144., 0., 9., 0., 
  2312.399, 0., 144.525, 0., "", "", "", "", "", "", "", 62.04, 62273., 
  1308.82, "", "", "", 50669.315, "", 139.547, 13., "", "", "", "", 82.59}, 
 {"BMU", "North America", "Bermuda", "2020-06-19", 144., 0., 9., 0., 
  2312.399, 0., 144.525, 0., "", "", "", "", "", "", "", 62.04, 62273., 
  1308.82, "", "", "", 50669.315, "", 139.547, 13., "", "", "", "", 82.59}, 
 {"BMU", "North America", "Bermuda", "2020-06-20", 146., 2., 9., 0., 
  2344.515, 32.117, 144.525, 0., "", "", "", "", "", "", "", 62.04, 62273., 
  1308.82, "", "", "", 50669.315, "", 139.547, 13., "", "", "", "", 82.59}, 
 {"BMU", "North America", "Bermuda", "2020-06-21", 146., 0., 9., 0., 
  2344.515, 0., 144.525, 0., "", "", "", "", "", "", "", 62.04, 62273., 
  1308.82, "", "", "", 50669.315, "", 139.547, 13., "", "", "", "", 82.59}, 
 {"BMU", "North America", "Bermuda", "2020-06-22", 146., 0., 9., 0., 
  2344.515, 0., 144.525, 0., "", "", "", "", "", "", "", 62.04, 62273., 
  1308.82, "", "", "", 50669.315, "", 139.547, 13., "", "", "", "", 82.59}, 
 {"BMU", "North America", "Bermuda", "2020-06-23", 146., 0., 9., 0., 
  2344.515, 0., 144.525, 0., "", "", "", "", "", "", "", 62.04, 62273., 
  1308.82, "", "", "", 50669.315, "", 139.547, 13., "", "", "", "", 82.59}, 
 {"BMU", "North America", "Bermuda", "2020-06-24", 146., 0., 9., 0., 
  2344.515, 0., 144.525, 0., "", "", "", "", "", "", "", 62.04, 62273., 
  1308.82, "", "", "", 50669.315, "", 139.547, 13., "", "", "", "", 82.59}, 
 {"BMU", "North America", "Bermuda", "2020-06-25", 146., 0., 9., 0., 
  2344.515, 0., 144.525, 0., "", "", "", "", "", "", "", 62.04, 62273., 
  1308.82, "", "", "", 50669.315, "", 139.547, 13., "", "", "", "", 82.59}, 
 {"BMU", "North America", "Bermuda", "2020-06-26", 146., 0., 9., 0., 
  2344.515, 0., 144.525, 0., "", "", "", "", "", "", "", 62.04, 62273., 
  1308.82, "", "", "", 50669.315, "", 139.547, 13., "", "", "", "", 82.59}, 
 {"BMU", "North America", "Bermuda", "2020-06-27", 146., 0., 9., 0., 
  2344.515, 0., 144.525, 0., "", "", "", "", "", "", "", 62.04, 62273., 
  1308.82, "", "", "", 50669.315, "", 139.547, 13., "", "", "", "", 82.59}, 
 {"BMU", "North America", "Bermuda", "2020-06-28", 146., 0., 9., 0., 
  2344.515, 0., 144.525, 0., "", "", "", "", "", "", "", 62.04, 62273., 
  1308.82, "", "", "", 50669.315, "", 139.547, 13., "", "", "", "", 82.59}, 
 {"BMU", "North America", "Bermuda", "2020-06-29", 146., 0., 9., 0., 
  2344.515, 0., 144.525, 0., "", "", "", "", "", "", "", 62.04, 62273., 
  1308.82, "", "", "", 50669.315, "", 139.547, 13., "", "", "", "", 82.59}, 
 {"BMU", "North America", "Bermuda", "2020-06-30", 146., 0., 9., 0., 
  2344.515, 0., 144.525, 0., "", "", "", "", "", "", "", 62.04, 62273., 
  1308.82, "", "", "", 50669.315, "", 139.547, 13., "", "", "", "", 82.59}, 
 {"BMU", "North America", "Bermuda", "2020-07-01", 146., 0., 9., 0., 
  2344.515, 0., 144.525, 0., "", "", "", "", "", "", "", 48.15, 62273., 
  1308.82, "", "", "", 50669.315, "", 139.547, 13., "", "", "", "", 82.59}, 
 {"BMU", "North America", "Bermuda", "2020-07-02", 146., 0., 9., 0., 
  2344.515, 0., 144.525, 0., "", "", "", "", "", "", "", 48.15, 62273., 
  1308.82, "", "", "", 50669.315, "", 139.547, 13., "", "", "", "", 82.59}, 
 {"BMU", "North America", "Bermuda", "2020-07-03", 146., 0., 9., 0., 
  2344.515, 0., 144.525, 0., "", "", "", "", "", "", "", "", 62273., 1308.82, 
  "", "", "", 50669.315, "", 139.547, 13., "", "", "", "", 82.59}, 
 {"BMU", "North America", "Bermuda", "2020-07-04", 146., 0., 9., 0., 
  2344.515, 0., 144.525, 0., "", "", "", "", "", "", "", "", 62273., 1308.82, 
  "", "", "", 50669.315, "", 139.547, 13., "", "", "", "", 82.59}, 
 {"BMU", "North America", "Bermuda", "2020-07-05", 146., 0., 9., 0., 
  2344.515, 0., 144.525, 0., "", "", "", "", "", "", "", "", 62273., 1308.82, 
  "", "", "", 50669.315, "", 139.547, 13., "", "", "", "", 82.59}, 
 {"BMU", "North America", "Bermuda", "2020-07-06", 146., 0., 9., 0., 
  2344.515, 0., 144.525, 0., "", "", "", "", "", "", "", "", 62273., 1308.82, 
  "", "", "", 50669.315, "", 139.547, 13., "", "", "", "", 82.59}, 
 {"BMU", "North America", "Bermuda", "2020-07-07", 146., 0., 9., 0., 
  2344.515, 0., 144.525, 0., "", "", "", "", "", "", "", "", 62273., 1308.82, 
  "", "", "", 50669.315, "", 139.547, 13., "", "", "", "", 82.59}, 
 {"BMU", "North America", "Bermuda", "2020-07-08", 148., 2., 9., 0., 
  2376.632, 32.117, 144.525, 0., "", "", "", "", "", "", "", "", 62273., 
  1308.82, "", "", "", 50669.315, "", 139.547, 13., "", "", "", "", 82.59}, 
 {"BTN", "Asia", "Bhutan", "2020-03-06", 1., 1., 0., 0., 1.296, 1.296, 0., 
  0., "", "", "", "", "", "", "", 31.48, 771612., 21.188, 28.6, 4.885, 2.977, 
  8708.597, 1.5, 217.066, 9.75, "", "", 79.807, 1.7, 71.78}, 
 {"BTN", "Asia", "Bhutan", "2020-03-13", 1., 0., 0., 0., 1.296, 0., 0., 0., 
  "", "", "", "", "", "", "", 31.48, 771612., 21.188, 28.6, 4.885, 2.977, 
  8708.597, 1.5, 217.066, 9.75, "", "", 79.807, 1.7, 71.78}, 
 {"BTN", "Asia", "Bhutan", "2020-03-15", 1., 0., 0., 0., 1.296, 0., 0., 0., 
  "", "", "", "", "", "", "", 31.48, 771612., 21.188, 28.6, 4.885, 2.977, 
  8708.597, 1.5, 217.066, 9.75, "", "", 79.807, 1.7, 71.78}, 
 {"BTN", "Asia", "Bhutan", "2020-03-17", 1., 0., 0., 0., 1.296, 0., 0., 0., 
  "", "", "", "", "", "", "", 31.48, 771612., 21.188, 28.6, 4.885, 2.977, 
  8708.597, 1.5, 217.066, 9.75, "", "", 79.807, 1.7, 71.78}, 
 {"BTN", "Asia", "Bhutan", "2020-03-18", 1., 0., 0., 0., 1.296, 0., 0., 0., 
  "", "", "", "", "", "", "", 33.33, 771612., 21.188, 28.6, 4.885, 2.977, 
  8708.597, 1.5, 217.066, 9.75, "", "", 79.807, 1.7, 71.78}, 
 {"BTN", "Asia", "Bhutan", "2020-03-19", 1., 0., 0., 0., 1.296, 0., 0., 0., 
  "", "", "", "", "", "", "", 33.33, 771612., 21.188, 28.6, 4.885, 2.977, 
  8708.597, 1.5, 217.066, 9.75, "", "", 79.807, 1.7, 71.78}, 
 {"BTN", "Asia", "Bhutan", "2020-03-20", 1., 0., 0., 0., 1.296, 0., 0., 0., 
  "", "", "", "", "", "", "", 33.33, 771612., 21.188, 28.6, 4.885, 2.977, 
  8708.597, 1.5, 217.066, 9.75, "", "", 79.807, 1.7, 71.78}, 
 {"BTN", "Asia", "Bhutan", "2020-03-21", 2., 1., 0., 0., 2.592, 1.296, 0., 
  0., "", "", "", "", "", "", "", 33.33, 771612., 21.188, 28.6, 4.885, 2.977, 
  8708.597, 1.5, 217.066, 9.75, "", "", 79.807, 1.7, 71.78}, 
 {"BTN", "Asia", "Bhutan", "2020-03-22", 2., 0., 0., 0., 2.592, 0., 0., 0., 
  "", "", "", "", "", "", "", 33.33, 771612., 21.188, 28.6, 4.885, 2.977, 
  8708.597, 1.5, 217.066, 9.75, "", "", 79.807, 1.7, 71.78}, 
 {"BTN", "Asia", "Bhutan", "2020-03-23", 2., 0., 0., 0., 2.592, 0., 0., 0., 
  "", "", "", "", "", "", "", 38.89, 771612., 21.188, 28.6, 4.885, 2.977, 
  8708.597, 1.5, 217.066, 9.75, "", "", 79.807, 1.7, 71.78}, 
 {"BTN", "Asia", "Bhutan", "2020-03-24", 2., 0., 0., 0., 2.592, 0., 0., 0., 
  "", "", "", "", "", "", "", 38.89, 771612., 21.188, 28.6, 4.885, 2.977, 
  8708.597, 1.5, 217.066, 9.75, "", "", 79.807, 1.7, 71.78}, 
 {"BTN", "Asia", "Bhutan", "2020-03-25", 2., 0., 0., 0., 2.592, 0., 0., 0., 
  "", "", "", "", "", "", "", 38.89, 771612., 21.188, 28.6, 4.885, 2.977, 
  8708.597, 1.5, 217.066, 9.75, "", "", 79.807, 1.7, 71.78}, 
 {"BTN", "Asia", "Bhutan", "2020-03-26", 3., 1., 0., 0., 3.888, 1.296, 0., 
  0., "", "", "", "", "", "", "", 42.59, 771612., 21.188, 28.6, 4.885, 2.977, 
  8708.597, 1.5, 217.066, 9.75, "", "", 79.807, 1.7, 71.78}, 
 {"BTN", "Asia", "Bhutan", "2020-03-27", 3., 0., 0., 0., 3.888, 0., 0., 0., 
  "", "", "", "", "", "", "", 77.78, 771612., 21.188, 28.6, 4.885, 2.977, 
  8708.597, 1.5, 217.066, 9.75, "", "", 79.807, 1.7, 71.78}, 
 {"BTN", "Asia", "Bhutan", "2020-03-28", 3., 0., 0., 0., 3.888, 0., 0., 0., 
  "", "", "", "", "", "", "", 77.78, 771612., 21.188, 28.6, 4.885, 2.977, 
  8708.597, 1.5, 217.066, 9.75, "", "", 79.807, 1.7, 71.78}, 
 {"BTN", "Asia", "Bhutan", "2020-03-29", 4., 1., 0., 0., 5.184, 1.296, 0., 
  0., "", "", "", "", "", "", "", 77.78, 771612., 21.188, 28.6, 4.885, 2.977, 
  8708.597, 1.5, 217.066, 9.75, "", "", 79.807, 1.7, 71.78}, 
 {"BTN", "Asia", "Bhutan", "2020-03-30", 4., 0., 0., 0., 5.184, 0., 0., 0., 
  "", "", "", "", "", "", "", 77.78, 771612., 21.188, 28.6, 4.885, 2.977, 
  8708.597, 1.5, 217.066, 9.75, "", "", 79.807, 1.7, 71.78}, 
 {"BTN", "Asia", "Bhutan", "2020-03-31", 4., 0., 0., 0., 5.184, 0., 0., 0., 
  "", "", "", "", "", "", "", 77.78, 771612., 21.188, 28.6, 4.885, 2.977, 
  8708.597, 1.5, 217.066, 9.75, "", "", 79.807, 1.7, 71.78}, 
 {"BTN", "Asia", "Bhutan", "2020-04-01", 4., 0., 0., 0., 5.184, 0., 0., 0., 
  "", "", "", "", "", "", "", 77.78, 771612., 21.188, 28.6, 4.885, 2.977, 
  8708.597, 1.5, 217.066, 9.75, "", "", 79.807, 1.7, 71.78}, 
 {"BTN", "Asia", "Bhutan", "2020-04-02", 5., 1., 0., 0., 6.48, 1.296, 0., 0., 
  "", "", "", "", "", "", "", 77.78, 771612., 21.188, 28.6, 4.885, 2.977, 
  8708.597, 1.5, 217.066, 9.75, "", "", 79.807, 1.7, 71.78}, 
 {"BTN", "Asia", "Bhutan", "2020-04-03", 5., 0., 0., 0., 6.48, 0., 0., 0., 
  "", "", "", "", "", "", "", 77.78, 771612., 21.188, 28.6, 4.885, 2.977, 
  8708.597, 1.5, 217.066, 9.75, "", "", 79.807, 1.7, 71.78}, 
 {"BTN", "Asia", "Bhutan", "2020-04-04", 5., 0., 0., 0., 6.48, 0., 0., 0., 
  "", "", "", "", "", "", "", 77.78, 771612., 21.188, 28.6, 4.885, 2.977, 
  8708.597, 1.5, 217.066, 9.75, "", "", 79.807, 1.7, 71.78}, 
 {"BTN", "Asia", "Bhutan", "2020-04-05", 5., 0., 0., 0., 6.48, 0., 0., 0., 
  "", "", "", "", "", "", "", 77.78, 771612., 21.188, 28.6, 4.885, 2.977, 
  8708.597, 1.5, 217.066, 9.75, "", "", 79.807, 1.7, 71.78}, 
 {"BTN", "Asia", "Bhutan", "2020-04-06", 5., 0., 0., 0., 6.48, 0., 0., 0., 
  "", "", "", "", "", "", "", 77.78, 771612., 21.188, 28.6, 4.885, 2.977, 
  8708.597, 1.5, 217.066, 9.75, "", "", 79.807, 1.7, 71.78}, 
 {"BTN", "Asia", "Bhutan", "2020-04-07", 5., 0., 0., 0., 6.48, 0., 0., 0., 
  "", "", "", "", "", "", "", 77.78, 771612., 21.188, 28.6, 4.885, 2.977, 
  8708.597, 1.5, 217.066, 9.75, "", "", 79.807, 1.7, 71.78}, 
 {"BTN", "Asia", "Bhutan", "2020-04-08", 5., 0., 0., 0., 6.48, 0., 0., 0., 
  "", "", "", "", "", "", "", 77.78, 771612., 21.188, 28.6, 4.885, 2.977, 
  8708.597, 1.5, 217.066, 9.75, "", "", 79.807, 1.7, 71.78}, 
 {"BTN", "Asia", "Bhutan", "2020-04-09", 5., 0., 0., 0., 6.48, 0., 0., 0., 
  "", "", "", "", "", "", "", 77.78, 771612., 21.188, 28.6, 4.885, 2.977, 
  8708.597, 1.5, 217.066, 9.75, "", "", 79.807, 1.7, 71.78}, 
 {"BTN", "Asia", "Bhutan", "2020-04-10", 5., 0., 0., 0., 6.48, 0., 0., 0., 
  "", "", "", "", "", "", "", 77.78, 771612., 21.188, 28.6, 4.885, 2.977, 
  8708.597, 1.5, 217.066, 9.75, "", "", 79.807, 1.7, 71.78}, 
 {"BTN", "Asia", "Bhutan", "2020-04-11", 5., 0., 0., 0., 6.48, 0., 0., 0., 
  "", "", "", "", "", "", "", 77.78, 771612., 21.188, 28.6, 4.885, 2.977, 
  8708.597, 1.5, 217.066, 9.75, "", "", 79.807, 1.7, 71.78}, 
 {"BTN", "Asia", "Bhutan", "2020-04-12", 5., 0., 0., 0., 6.48, 0., 0., 0., 
  "", "", "", "", "", "", "", 77.78, 771612., 21.188, 28.6, 4.885, 2.977, 
  8708.597, 1.5, 217.066, 9.75, "", "", 79.807, 1.7, 71.78}, 
 {"BTN", "Asia", "Bhutan", "2020-04-13", 5., 0., 0., 0., 6.48, 0., 0., 0., 
  "", "", "", "", "", "", "", 77.78, 771612., 21.188, 28.6, 4.885, 2.977, 
  8708.597, 1.5, 217.066, 9.75, "", "", 79.807, 1.7, 71.78}, 
 {"BTN", "Asia", "Bhutan", "2020-04-14", 5., 0., 0., 0., 6.48, 0., 0., 0., 
  "", "", "", "", "", "", "", 77.78, 771612., 21.188, 28.6, 4.885, 2.977, 
  8708.597, 1.5, 217.066, 9.75, "", "", 79.807, 1.7, 71.78}, 
 {"BTN", "Asia", "Bhutan", "2020-04-15", 5., 0., 0., 0., 6.48, 0., 0., 0., 
  "", "", "", "", "", "", "", 77.78, 771612., 21.188, 28.6, 4.885, 2.977, 
  8708.597, 1.5, 217.066, 9.75, "", "", 79.807, 1.7, 71.78}, 
 {"BTN", "Asia", "Bhutan", "2020-04-16", 5., 0., 0., 0., 6.48, 0., 0., 0., 
  "", "", "", "", "", "", "", 77.78, 771612., 21.188, 28.6, 4.885, 2.977, 
  8708.597, 1.5, 217.066, 9.75, "", "", 79.807, 1.7, 71.78}, 
 {"BTN", "Asia", "Bhutan", "2020-04-17", 5., 0., 0., 0., 6.48, 0., 0., 0., 
  "", "", "", "", "", "", "", 77.78, 771612., 21.188, 28.6, 4.885, 2.977, 
  8708.597, 1.5, 217.066, 9.75, "", "", 79.807, 1.7, 71.78}, 
 {"BTN", "Asia", "Bhutan", "2020-04-18", 5., 0., 0., 0., 6.48, 0., 0., 0., 
  "", "", "", "", "", "", "", 77.78, 771612., 21.188, 28.6, 4.885, 2.977, 
  8708.597, 1.5, 217.066, 9.75, "", "", 79.807, 1.7, 71.78}, 
 {"BTN", "Asia", "Bhutan", "2020-04-19", 5., 0., 0., 0., 6.48, 0., 0., 0., 
  "", "", "", "", "", "", "", 77.78, 771612., 21.188, 28.6, 4.885, 2.977, 
  8708.597, 1.5, 217.066, 9.75, "", "", 79.807, 1.7, 71.78}, 
 {"BTN", "Asia", "Bhutan", "2020-04-20", 5., 0., 0., 0., 6.48, 0., 0., 0., 
  "", "", "", "", "", "", "", 77.78, 771612., 21.188, 28.6, 4.885, 2.977, 
  8708.597, 1.5, 217.066, 9.75, "", "", 79.807, 1.7, 71.78}, 
 {"BTN", "Asia", "Bhutan", "2020-04-21", 6., 1., 0., 0., 7.776, 1.296, 0., 
  0., "", "", "", "", "", "", "", 77.78, 771612., 21.188, 28.6, 4.885, 2.977, 
  8708.597, 1.5, 217.066, 9.75, "", "", 79.807, 1.7, 71.78}, 
 {"BTN", "Asia", "Bhutan", "2020-04-22", 6., 0., 0., 0., 7.776, 0., 0., 0., 
  "", "", "", "", "", "", "", 77.78, 771612., 21.188, 28.6, 4.885, 2.977, 
  8708.597, 1.5, 217.066, 9.75, "", "", 79.807, 1.7, 71.78}, 
 {"BTN", "Asia", "Bhutan", "2020-04-23", 7., 1., 0., 0., 9.072, 1.296, 0., 
  0., "", "", "", "", "", "", "", 77.78, 771612., 21.188, 28.6, 4.885, 2.977, 
  8708.597, 1.5, 217.066, 9.75, "", "", 79.807, 1.7, 71.78}, 
 {"BTN", "Asia", "Bhutan", "2020-04-24", 7., 0., 0., 0., 9.072, 0., 0., 0., 
  "", "", "", "", "", "", "", 77.78, 771612., 21.188, 28.6, 4.885, 2.977, 
  8708.597, 1.5, 217.066, 9.75, "", "", 79.807, 1.7, 71.78}, 
 {"BTN", "Asia", "Bhutan", "2020-04-25", 7., 0., 0., 0., 9.072, 0., 0., 0., 
  "", "", "", "", "", "", "", 77.78, 771612., 21.188, 28.6, 4.885, 2.977, 
  8708.597, 1.5, 217.066, 9.75, "", "", 79.807, 1.7, 71.78}, 
 {"BTN", "Asia", "Bhutan", "2020-04-26", 7., 0., 0., 0., 9.072, 0., 0., 0., 
  "", "", "", "", "", "", "", 77.78, 771612., 21.188, 28.6, 4.885, 2.977, 
  8708.597, 1.5, 217.066, 9.75, "", "", 79.807, 1.7, 71.78}, 
 {"BTN", "Asia", "Bhutan", "2020-04-27", 7., 0., 0., 0., 9.072, 0., 0., 0., 
  "", "", "", "", "", "", "", 77.78, 771612., 21.188, 28.6, 4.885, 2.977, 
  8708.597, 1.5, 217.066, 9.75, "", "", 79.807, 1.7, 71.78}, 
 {"BTN", "Asia", "Bhutan", "2020-04-28", 7., 0., 0., 0., 9.072, 0., 0., 0., 
  "", "", "", "", "", "", "", 77.78, 771612., 21.188, 28.6, 4.885, 2.977, 
  8708.597, 1.5, 217.066, 9.75, "", "", 79.807, 1.7, 71.78}, 
 {"BTN", "Asia", "Bhutan", "2020-04-29", 7., 0., 0., 0., 9.072, 0., 0., 0., 
  "", "", "", "", "", "", "", 77.78, 771612., 21.188, 28.6, 4.885, 2.977, 
  8708.597, 1.5, 217.066, 9.75, "", "", 79.807, 1.7, 71.78}, 
 {"BTN", "Asia", "Bhutan", "2020-04-30", 7., 0., 0., 0., 9.072, 0., 0., 0., 
  "", "", "", "", "", "", "", 77.78, 771612., 21.188, 28.6, 4.885, 2.977, 
  8708.597, 1.5, 217.066, 9.75, "", "", 79.807, 1.7, 71.78}, 
 {"BTN", "Asia", "Bhutan", "2020-05-01", 7., 0., 0., 0., 9.072, 0., 0., 0., 
  "", "", "", "", "", "", "", 77.78, 771612., 21.188, 28.6, 4.885, 2.977, 
  8708.597, 1.5, 217.066, 9.75, "", "", 79.807, 1.7, 71.78}, 
 {"BTN", "Asia", "Bhutan", "2020-05-02", 7., 0., 0., 0., 9.072, 0., 0., 0., 
  "", "", "", "", "", "", "", 77.78, 771612., 21.188, 28.6, 4.885, 2.977, 
  8708.597, 1.5, 217.066, 9.75, "", "", 79.807, 1.7, 71.78}, 
 {"BTN", "Asia", "Bhutan", "2020-05-03", 7., 0., 0., 0., 9.072, 0., 0., 0., 
  "", "", "", "", "", "", "", 77.78, 771612., 21.188, 28.6, 4.885, 2.977, 
  8708.597, 1.5, 217.066, 9.75, "", "", 79.807, 1.7, 71.78}, 
 {"BTN", "Asia", "Bhutan", "2020-05-04", 7., 0., 0., 0., 9.072, 0., 0., 0., 
  "", "", "", "", "", "", "", 77.78, 771612., 21.188, 28.6, 4.885, 2.977, 
  8708.597, 1.5, 217.066, 9.75, "", "", 79.807, 1.7, 71.78}, 
 {"BTN", "Asia", "Bhutan", "2020-05-05", 7., 0., 0., 0., 9.072, 0., 0., 0., 
  "", "", "", "", "", "", "", 77.78, 771612., 21.188, 28.6, 4.885, 2.977, 
  8708.597, 1.5, 217.066, 9.75, "", "", 79.807, 1.7, 71.78}, 
 {"BTN", "Asia", "Bhutan", "2020-05-06", 7., 0., 0., 0., 9.072, 0., 0., 0., 
  "", "", "", "", "", "", "", 77.78, 771612., 21.188, 28.6, 4.885, 2.977, 
  8708.597, 1.5, 217.066, 9.75, "", "", 79.807, 1.7, 71.78}, 
 {"BTN", "Asia", "Bhutan", "2020-05-07", 7., 0., 0., 0., 9.072, 0., 0., 0., 
  "", "", "", "", "", "", "", 77.78, 771612., 21.188, 28.6, 4.885, 2.977, 
  8708.597, 1.5, 217.066, 9.75, "", "", 79.807, 1.7, 71.78}, 
 {"BTN", "Asia", "Bhutan", "2020-05-08", 7., 0., 0., 0., 9.072, 0., 0., 0., 
  "", "", "", "", "", "", "", 77.78, 771612., 21.188, 28.6, 4.885, 2.977, 
  8708.597, 1.5, 217.066, 9.75, "", "", 79.807, 1.7, 71.78}, 
 {"BTN", "Asia", "Bhutan", "2020-05-09", 7., 0., 0., 0., 9.072, 0., 0., 0., 
  "", "", "", "", "", "", "", 77.78, 771612., 21.188, 28.6, 4.885, 2.977, 
  8708.597, 1.5, 217.066, 9.75, "", "", 79.807, 1.7, 71.78}, 
 {"BTN", "Asia", "Bhutan", "2020-05-10", 7., 0., 0., 0., 9.072, 0., 0., 0., 
  "", "", "", "", "", "", "", 77.78, 771612., 21.188, 28.6, 4.885, 2.977, 
  8708.597, 1.5, 217.066, 9.75, "", "", 79.807, 1.7, 71.78}, 
 {"BTN", "Asia", "Bhutan", "2020-05-11", 9., 2., 0., 0., 11.664, 2.592, 0., 
  0., "", "", "", "", "", "", "", 77.78, 771612., 21.188, 28.6, 4.885, 2.977, 
  8708.597, 1.5, 217.066, 9.75, "", "", 79.807, 1.7, 71.78}, 
 {"BTN", "Asia", "Bhutan", "2020-05-12", 11., 2., 0., 0., 14.256, 2.592, 0., 
  0., "", "", "", "", "", "", "", 77.78, 771612., 21.188, 28.6, 4.885, 2.977, 
  8708.597, 1.5, 217.066, 9.75, "", "", 79.807, 1.7, 71.78}, 
 {"BTN", "Asia", "Bhutan", "2020-05-13", 11., 0., 0., 0., 14.256, 0., 0., 0., 
  "", "", "", "", "", "", "", 77.78, 771612., 21.188, 28.6, 4.885, 2.977, 
  8708.597, 1.5, 217.066, 9.75, "", "", 79.807, 1.7, 71.78}, 
 {"BTN", "Asia", "Bhutan", "2020-05-14", 15., 4., 0., 0., 19.44, 5.184, 0., 
  0., "", "", "", "", "", "", "", 77.78, 771612., 21.188, 28.6, 4.885, 2.977, 
  8708.597, 1.5, 217.066, 9.75, "", "", 79.807, 1.7, 71.78}, 
 {"BTN", "Asia", "Bhutan", "2020-05-15", 20., 5., 0., 0., 25.92, 6.48, 0., 
  0., "", "", "", "", "", "", "", 77.78, 771612., 21.188, 28.6, 4.885, 2.977, 
  8708.597, 1.5, 217.066, 9.75, "", "", 79.807, 1.7, 71.78}, 
 {"BTN", "Asia", "Bhutan", "2020-05-16", 21., 1., 0., 0., 27.216, 1.296, 0., 
  0., "", "", "", "", "", "", "", 77.78, 771612., 21.188, 28.6, 4.885, 2.977, 
  8708.597, 1.5, 217.066, 9.75, "", "", 79.807, 1.7, 71.78}, 
 {"BTN", "Asia", "Bhutan", "2020-05-17", 21., 0., 0., 0., 27.216, 0., 0., 0., 
  "", "", "", "", "", "", "", 77.78, 771612., 21.188, 28.6, 4.885, 2.977, 
  8708.597, 1.5, 217.066, 9.75, "", "", 79.807, 1.7, 71.78}, 
 {"BTN", "Asia", "Bhutan", "2020-05-18", 21., 0., 0., 0., 27.216, 0., 0., 0., 
  "", "", "", "", "", "", "", 77.78, 771612., 21.188, 28.6, 4.885, 2.977, 
  8708.597, 1.5, 217.066, 9.75, "", "", 79.807, 1.7, 71.78}, 
 {"BTN", "Asia", "Bhutan", "2020-05-19", 21., 0., 0., 0., 27.216, 0., 0., 0., 
  "", "", "", "", "", "", "", 77.78, 771612., 21.188, 28.6, 4.885, 2.977, 
  8708.597, 1.5, 217.066, 9.75, "", "", 79.807, 1.7, 71.78}, 
 {"BTN", "Asia", "Bhutan", "2020-05-20", 21., 0., 0., 0., 27.216, 0., 0., 0., 
  "", "", "", "", "", "", "", 77.78, 771612., 21.188, 28.6, 4.885, 2.977, 
  8708.597, 1.5, 217.066, 9.75, "", "", 79.807, 1.7, 71.78}, 
 {"BTN", "Asia", "Bhutan", "2020-05-21", 21., 0., 0., 0., 27.216, 0., 0., 0., 
  "", "", "", "", "", "", "", 77.78, 771612., 21.188, 28.6, 4.885, 2.977, 
  8708.597, 1.5, 217.066, 9.75, "", "", 79.807, 1.7, 71.78}, 
 {"BTN", "Asia", "Bhutan", "2020-05-22", 21., 0., 0., 0., 27.216, 0., 0., 0., 
  "", "", "", "", "", "", "", 77.78, 771612., 21.188, 28.6, 4.885, 2.977, 
  8708.597, 1.5, 217.066, 9.75, "", "", 79.807, 1.7, 71.78}, 
 {"BTN", "Asia", "Bhutan", "2020-05-23", 24., 3., 0., 0., 31.104, 3.888, 0., 
  0., "", "", "", "", "", "", "", 77.78, 771612., 21.188, 28.6, 4.885, 2.977, 
  8708.597, 1.5, 217.066, 9.75, "", "", 79.807, 1.7, 71.78}, 
 {"BTN", "Asia", "Bhutan", "2020-05-24", 24., 0., 0., 0., 31.104, 0., 0., 0., 
  "", "", "", "", "", "", "", 77.78, 771612., 21.188, 28.6, 4.885, 2.977, 
  8708.597, 1.5, 217.066, 9.75, "", "", 79.807, 1.7, 71.78}, 
 {"BTN", "Asia", "Bhutan", "2020-05-25", 27., 3., 0., 0., 34.992, 3.888, 0., 
  0., "", "", "", "", "", "", "", 77.78, 771612., 21.188, 28.6, 4.885, 2.977, 
  8708.597, 1.5, 217.066, 9.75, "", "", 79.807, 1.7, 71.78}, 
 {"BTN", "Asia", "Bhutan", "2020-05-26", 27., 0., 0., 0., 34.992, 0., 0., 0., 
  "", "", "", "", "", "", "", 77.78, 771612., 21.188, 28.6, 4.885, 2.977, 
  8708.597, 1.5, 217.066, 9.75, "", "", 79.807, 1.7, 71.78}, 
 {"BTN", "Asia", "Bhutan", "2020-05-27", 27., 0., 0., 0., 34.992, 0., 0., 0., 
  "", "", "", "", "", "", "", 77.78, 771612., 21.188, 28.6, 4.885, 2.977, 
  8708.597, 1.5, 217.066, 9.75, "", "", 79.807, 1.7, 71.78}, 
 {"BTN", "Asia", "Bhutan", "2020-05-28", 28., 1., 0., 0., 36.288, 1.296, 0., 
  0., "", "", "", "", "", "", "", 77.78, 771612., 21.188, 28.6, 4.885, 2.977, 
  8708.597, 1.5, 217.066, 9.75, "", "", 79.807, 1.7, 71.78}, 
 {"BTN", "Asia", "Bhutan", "2020-05-29", 31., 3., 0., 0., 40.176, 3.888, 0., 
  0., "", "", "", "", "", "", "", 77.78, 771612., 21.188, 28.6, 4.885, 2.977, 
  8708.597, 1.5, 217.066, 9.75, "", "", 79.807, 1.7, 71.78}, 
 {"BTN", "Asia", "Bhutan", "2020-05-30", 33., 2., 0., 0., 42.768, 2.592, 0., 
  0., "", "", "", "", "", "", "", 77.78, 771612., 21.188, 28.6, 4.885, 2.977, 
  8708.597, 1.5, 217.066, 9.75, "", "", 79.807, 1.7, 71.78}, 
 {"BTN", "Asia", "Bhutan", "2020-05-31", 43., 10., 0., 0., 55.727, 12.96, 0., 
  0., "", "", "", "", "", "", "", 77.78, 771612., 21.188, 28.6, 4.885, 2.977, 
  8708.597, 1.5, 217.066, 9.75, "", "", 79.807, 1.7, 71.78}, 
 {"BTN", "Asia", "Bhutan", "2020-06-01", 43., 0., 0., 0., 55.727, 0., 0., 0., 
  "", "", "", "", "", "", "", 77.78, 771612., 21.188, 28.6, 4.885, 2.977, 
  8708.597, 1.5, 217.066, 9.75, "", "", 79.807, 1.7, 71.78}, 
 {"BTN", "Asia", "Bhutan", "2020-06-02", 47., 4., 0., 0., 60.911, 5.184, 0., 
  0., "", "", "", "", "", "", "", 77.78, 771612., 21.188, 28.6, 4.885, 2.977, 
  8708.597, 1.5, 217.066, 9.75, "", "", 79.807, 1.7, 71.78}, 
 {"BTN", "Asia", "Bhutan", "2020-06-03", 47., 0., 0., 0., 60.911, 0., 0., 0., 
  "", "", "", "", "", "", "", 77.78, 771612., 21.188, 28.6, 4.885, 2.977, 
  8708.597, 1.5, 217.066, 9.75, "", "", 79.807, 1.7, 71.78}, 
 {"BTN", "Asia", "Bhutan", "2020-06-04", 47., 0., 0., 0., 60.911, 0., 0., 0., 
  "", "", "", "", "", "", "", 77.78, 771612., 21.188, 28.6, 4.885, 2.977, 
  8708.597, 1.5, 217.066, 9.75, "", "", 79.807, 1.7, 71.78}, 
 {"BTN", "Asia", "Bhutan", "2020-06-05", 48., 1., 0., 0., 62.207, 1.296, 0., 
  0., "", "", "", "", "", "", "", 77.78, 771612., 21.188, 28.6, 4.885, 2.977, 
  8708.597, 1.5, 217.066, 9.75, "", "", 79.807, 1.7, 71.78}, 
 {"BTN", "Asia", "Bhutan", "2020-06-06", 48., 0., 0., 0., 62.207, 0., 0., 0., 
  "", "", "", "", "", "", "", 77.78, 771612., 21.188, 28.6, 4.885, 2.977, 
  8708.597, 1.5, 217.066, 9.75, "", "", 79.807, 1.7, 71.78}, 
 {"BTN", "Asia", "Bhutan", "2020-06-07", 48., 0., 0., 0., 62.207, 0., 0., 0., 
  "", "", "", "", "", "", "", 77.78, 771612., 21.188, 28.6, 4.885, 2.977, 
  8708.597, 1.5, 217.066, 9.75, "", "", 79.807, 1.7, 71.78}, 
 {"BTN", "Asia", "Bhutan", "2020-06-08", 59., 11., 0., 0., 76.463, 14.256, 
  0., 0., "", "", "", "", "", "", "", 77.78, 771612., 21.188, 28.6, 4.885, 
  2.977, 8708.597, 1.5, 217.066, 9.75, "", "", 79.807, 1.7, 71.78}, 
 {"BTN", "Asia", "Bhutan", "2020-06-09", 59., 0., 0., 0., 76.463, 0., 0., 0., 
  "", "", "", "", "", "", "", 77.78, 771612., 21.188, 28.6, 4.885, 2.977, 
  8708.597, 1.5, 217.066, 9.75, "", "", 79.807, 1.7, 71.78}, 
 {"BTN", "Asia", "Bhutan", "2020-06-10", 59., 0., 0., 0., 76.463, 0., 0., 0., 
  "", "", "", "", "", "", "", 77.78, 771612., 21.188, 28.6, 4.885, 2.977, 
  8708.597, 1.5, 217.066, 9.75, "", "", 79.807, 1.7, 71.78}, 
 {"BTN", "Asia", "Bhutan", "2020-06-11", 62., 3., 0., 0., 80.351, 3.888, 0., 
  0., "", "", "", "", "", "", "", 77.78, 771612., 21.188, 28.6, 4.885, 2.977, 
  8708.597, 1.5, 217.066, 9.75, "", "", 79.807, 1.7, 71.78}, 
 {"BTN", "Asia", "Bhutan", "2020-06-12", 62., 0., 0., 0., 80.351, 0., 0., 0., 
  "", "", "", "", "", "", "", 77.78, 771612., 21.188, 28.6, 4.885, 2.977, 
  8708.597, 1.5, 217.066, 9.75, "", "", 79.807, 1.7, 71.78}, 
 {"BTN", "Asia", "Bhutan", "2020-06-13", 62., 0., 0., 0., 80.351, 0., 0., 0., 
  "", "", "", "", "", "", "", 77.78, 771612., 21.188, 28.6, 4.885, 2.977, 
  8708.597, 1.5, 217.066, 9.75, "", "", 79.807, 1.7, 71.78}, 
 {"BTN", "Asia", "Bhutan", "2020-06-14", 66., 4., 0., 0., 85.535, 5.184, 0., 
  0., "", "", "", "", "", "", "", 77.78, 771612., 21.188, 28.6, 4.885, 2.977, 
  8708.597, 1.5, 217.066, 9.75, "", "", 79.807, 1.7, 71.78}, 
 {"BTN", "Asia", "Bhutan", "2020-06-15", 66., 0., 0., 0., 85.535, 0., 0., 0., 
  "", "", "", "", "", "", "", 77.78, 771612., 21.188, 28.6, 4.885, 2.977, 
  8708.597, 1.5, 217.066, 9.75, "", "", 79.807, 1.7, 71.78}, 
 {"BTN", "Asia", "Bhutan", "2020-06-16", 67., 1., 0., 0., 86.831, 1.296, 0., 
  0., "", "", "", "", "", "", "", 75., 771612., 21.188, 28.6, 4.885, 2.977, 
  8708.597, 1.5, 217.066, 9.75, "", "", 79.807, 1.7, 71.78}, 
 {"BTN", "Asia", "Bhutan", "2020-06-17", 67., 0., 0., 0., 86.831, 0., 0., 0., 
  "", "", "", "", "", "", "", 75., 771612., 21.188, 28.6, 4.885, 2.977, 
  8708.597, 1.5, 217.066, 9.75, "", "", 79.807, 1.7, 71.78}, 
 {"BTN", "Asia", "Bhutan", "2020-06-18", 67., 0., 0., 0., 86.831, 0., 0., 0., 
  "", "", "", "", "", "", "", 75., 771612., 21.188, 28.6, 4.885, 2.977, 
  8708.597, 1.5, 217.066, 9.75, "", "", 79.807, 1.7, 71.78}, 
 {"BTN", "Asia", "Bhutan", "2020-06-19", 67., 0., 0., 0., 86.831, 0., 0., 0., 
  "", "", "", "", "", "", "", 75., 771612., 21.188, 28.6, 4.885, 2.977, 
  8708.597, 1.5, 217.066, 9.75, "", "", 79.807, 1.7, 71.78}, 
 {"BTN", "Asia", "Bhutan", "2020-06-20", 68., 1., 0., 0., 88.127, 1.296, 0., 
  0., "", "", "", "", "", "", "", 75., 771612., 21.188, 28.6, 4.885, 2.977, 
  8708.597, 1.5, 217.066, 9.75, "", "", 79.807, 1.7, 71.78}, 
 {"BTN", "Asia", "Bhutan", "2020-06-21", 68., 0., 0., 0., 88.127, 0., 0., 0., 
  "", "", "", "", "", "", "", 75., 771612., 21.188, 28.6, 4.885, 2.977, 
  8708.597, 1.5, 217.066, 9.75, "", "", 79.807, 1.7, 71.78}, 
 {"BTN", "Asia", "Bhutan", "2020-06-22", 68., 0., 0., 0., 88.127, 0., 0., 0., 
  "", "", "", "", "", "", "", 75., 771612., 21.188, 28.6, 4.885, 2.977, 
  8708.597, 1.5, 217.066, 9.75, "", "", 79.807, 1.7, 71.78}, 
 {"BTN", "Asia", "Bhutan", "2020-06-23", 69., 1., 0., 0., 89.423, 1.296, 0., 
  0., "", "", "", "", "", "", "", 75., 771612., 21.188, 28.6, 4.885, 2.977, 
  8708.597, 1.5, 217.066, 9.75, "", "", 79.807, 1.7, 71.78}, 
 {"BTN", "Asia", "Bhutan", "2020-06-24", 70., 1., 0., 0., 90.719, 1.296, 0., 
  0., "", "", "", "", "", "", "", 75., 771612., 21.188, 28.6, 4.885, 2.977, 
  8708.597, 1.5, 217.066, 9.75, "", "", 79.807, 1.7, 71.78}, 
 {"BTN", "Asia", "Bhutan", "2020-06-25", 70., 0., 0., 0., 90.719, 0., 0., 0., 
  "", "", "", "", "", "", "", 75., 771612., 21.188, 28.6, 4.885, 2.977, 
  8708.597, 1.5, 217.066, 9.75, "", "", 79.807, 1.7, 71.78}, 
 {"BTN", "Asia", "Bhutan", "2020-06-26", 70., 0., 0., 0., 90.719, 0., 0., 0., 
  "", "", "", "", "", "", "", 75., 771612., 21.188, 28.6, 4.885, 2.977, 
  8708.597, 1.5, 217.066, 9.75, "", "", 79.807, 1.7, 71.78}, 
 {"BTN", "Asia", "Bhutan", "2020-06-27", 75., 5., 0., 0., 97.199, 6.48, 0., 
  0., "", "", "", "", "", "", "", "", 771612., 21.188, 28.6, 4.885, 2.977, 
  8708.597, 1.5, 217.066, 9.75, "", "", 79.807, 1.7, 71.78}, 
 {"BTN", "Asia", "Bhutan", "2020-06-28", 76., 1., 0., 0., 98.495, 1.296, 0., 
  0., "", "", "", "", "", "", "", "", 771612., 21.188, 28.6, 4.885, 2.977, 
  8708.597, 1.5, 217.066, 9.75, "", "", 79.807, 1.7, 71.78}, 
 {"BTN", "Asia", "Bhutan", "2020-06-29", 76., 0., 0., 0., 98.495, 0., 0., 0., 
  "", "", "", "", "", "", "", "", 771612., 21.188, 28.6, 4.885, 2.977, 
  8708.597, 1.5, 217.066, 9.75, "", "", 79.807, 1.7, 71.78}, 
 {"BTN", "Asia", "Bhutan", "2020-06-30", 77., 1., 0., 0., 99.791, 1.296, 0., 
  0., "", "", "", "", "", "", "", "", 771612., 21.188, 28.6, 4.885, 2.977, 
  8708.597, 1.5, 217.066, 9.75, "", "", 79.807, 1.7, 71.78}, 
 {"BTN", "Asia", "Bhutan", "2020-07-01", 77., 0., 0., 0., 99.791, 0., 0., 0., 
  "", "", "", "", "", "", "", "", 771612., 21.188, 28.6, 4.885, 2.977, 
  8708.597, 1.5, 217.066, 9.75, "", "", 79.807, 1.7, 71.78}, 
 {"BTN", "Asia", "Bhutan", "2020-07-02", 77., 0., 0., 0., 99.791, 0., 0., 0., 
  "", "", "", "", "", "", "", "", 771612., 21.188, 28.6, 4.885, 2.977, 
  8708.597, 1.5, 217.066, 9.75, "", "", 79.807, 1.7, 71.78}, 
 {"BTN", "Asia", "Bhutan", "2020-07-03", 77., 0., 0., 0., 99.791, 0., 0., 0., 
  "", "", "", "", "", "", "", "", 771612., 21.188, 28.6, 4.885, 2.977, 
  8708.597, 1.5, 217.066, 9.75, "", "", 79.807, 1.7, 71.78}, 
 {"BTN", "Asia", "Bhutan", "2020-07-04", 78., 1., 0., 0., 101.087, 1.296, 0., 
  0., "", "", "", "", "", "", "", "", 771612., 21.188, 28.6, 4.885, 2.977, 
  8708.597, 1.5, 217.066, 9.75, "", "", 79.807, 1.7, 71.78}, 
 {"BTN", "Asia", "Bhutan", "2020-07-05", 78., 0., 0., 0., 101.087, 0., 0., 
  0., "", "", "", "", "", "", "", "", 771612., 21.188, 28.6, 4.885, 2.977, 
  8708.597, 1.5, 217.066, 9.75, "", "", 79.807, 1.7, 71.78}, 
 {"BTN", "Asia", "Bhutan", "2020-07-06", 80., 2., 0., 0., 103.679, 2.592, 0., 
  0., "", "", "", "", "", "", "", "", 771612., 21.188, 28.6, 4.885, 2.977, 
  8708.597, 1.5, 217.066, 9.75, "", "", 79.807, 1.7, 71.78}, 
 {"BTN", "Asia", "Bhutan", "2020-07-07", 80., 0., 0., 0., 103.679, 0., 0., 
  0., "", "", "", "", "", "", "", "", 771612., 21.188, 28.6, 4.885, 2.977, 
  8708.597, 1.5, 217.066, 9.75, "", "", 79.807, 1.7, 71.78}, 
 {"BTN", "Asia", "Bhutan", "2020-07-08", 80., 0., 0., 0., 103.679, 0., 0., 
  0., "", "", "", "", "", "", "", "", 771612., 21.188, 28.6, 4.885, 2.977, 
  8708.597, 1.5, 217.066, 9.75, "", "", 79.807, 1.7, 71.78}, 
 {"BOL", "South America", "Bolivia", "2020-03-12", 2., 2., 0., 0., 0.171, 
  0.171, 0., 0., "", "", "", "", "", "", "", 30.56, 1.1673029*^7, 10.202, 
  25.4, 6.704, 4.393, 6885.829, 7.1, 204.299, 6.89, "", "", 25.383, 1.1, 
  71.51}, {"BOL", "South America", "Bolivia", "2020-03-13", 3., 1., 0., 0., 
  0.257, 0.086, 0., 0., "", "", "", "", "", "", "", 41.67, 1.1673029*^7, 
  10.202, 25.4, 6.704, 4.393, 6885.829, 7.1, 204.299, 6.89, "", "", 25.383, 
  1.1, 71.51}, {"BOL", "South America", "Bolivia", "2020-03-14", 10., 7., 0., 
  0., 0.857, 0.6, 0., 0., 26., "", 0.002, "", "", "", "units unclear", 44.44, 
  1.1673029*^7, 10.202, 25.4, 6.704, 4.393, 6885.829, 7.1, 204.299, 6.89, "", 
  "", 25.383, 1.1, 71.51}, {"BOL", "South America", "Bolivia", "2020-03-15", 
  10., 0., 0., 0., 0.857, 0., 0., 0., 33., 7., 0.003, 0.001, "", "", 
  "units unclear", 44.44, 1.1673029*^7, 10.202, 25.4, 6.704, 4.393, 6885.829, 
  7.1, 204.299, 6.89, "", "", 25.383, 1.1, 71.51}, 
 {"BOL", "South America", "Bolivia", "2020-03-16", "", "", "", "", "", "", 
  "", "", 45., 12., 0.004, 0.001, "", "", "units unclear", 52.78, 
  1.1673029*^7, 10.202, 25.4, 6.704, 4.393, 6885.829, 7.1, 204.299, 6.89, "", 
  "", 25.383, 1.1, 71.51}, {"BOL", "South America", "Bolivia", "2020-03-17", 
  11., 1., 0., 0., 0.942, 0.086, 0., 0., 50., 5., 0.004, 0., "", "", 
  "units unclear", 68.52, 1.1673029*^7, 10.202, 25.4, 6.704, 4.393, 6885.829, 
  7.1, 204.299, 6.89, "", "", 25.383, 1.1, 71.51}, 
 {"BOL", "South America", "Bolivia", "2020-03-18", 12., 1., 0., 0., 1.028, 
  0.086, 0., 0., 51., 1., 0.004, 0., "", "", "units unclear", 75., 
  1.1673029*^7, 10.202, 25.4, 6.704, 4.393, 6885.829, 7.1, 204.299, 6.89, "", 
  "", 25.383, 1.1, 71.51}, {"BOL", "South America", "Bolivia", "2020-03-19", 
  12., 0., 0., 0., 1.028, 0., 0., 0., 84., 33., 0.007, 0.003, "", "", 
  "units unclear", 72.22, 1.1673029*^7, 10.202, 25.4, 6.704, 4.393, 6885.829, 
  7.1, 204.299, 6.89, "", "", 25.383, 1.1, 71.51}, 
 {"BOL", "South America", "Bolivia", "2020-03-20", 15., 3., 0., 0., 1.285, 
  0.257, 0., 0., 111., 27., 0.01, 0.002, "", "", "units unclear", 72.22, 
  1.1673029*^7, 10.202, 25.4, 6.704, 4.393, 6885.829, 7.1, 204.299, 6.89, "", 
  "", 25.383, 1.1, 71.51}, {"BOL", "South America", "Bolivia", "2020-03-21", 
  19., 4., 0., 0., 1.628, 0.343, 0., 0., 139., 28., 0.012, 0.002, 16., 0.001, 
  "units unclear", 83.33, 1.1673029*^7, 10.202, 25.4, 6.704, 4.393, 6885.829, 
  7.1, 204.299, 6.89, "", "", 25.383, 1.1, 71.51}, 
 {"BOL", "South America", "Bolivia", "2020-03-22", 20., 1., 0., 0., 1.713, 
  0.086, 0., 0., 228., 89., 0.02, 0.008, 28., 0.002, "units unclear", 93.52, 
  1.1673029*^7, 10.202, 25.4, 6.704, 4.393, 6885.829, 7.1, 204.299, 6.89, "", 
  "", 25.383, 1.1, 71.51}, {"BOL", "South America", "Bolivia", "2020-03-23", 
  27., 7., 0., 0., 2.313, 0.6, 0., 0., 273., 45., 0.023, 0.004, 33., 0.003, 
  "units unclear", 93.52, 1.1673029*^7, 10.202, 25.4, 6.704, 4.393, 6885.829, 
  7.1, 204.299, 6.89, "", "", 25.383, 1.1, 71.51}, 
 {"BOL", "South America", "Bolivia", "2020-03-24", 28., 1., 0., 0., 2.399, 
  0.086, 0., 0., 277., 4., 0.024, 0., 32., 0.003, "units unclear", 93.52, 
  1.1673029*^7, 10.202, 25.4, 6.704, 4.393, 6885.829, 7.1, 204.299, 6.89, "", 
  "", 25.383, 1.1, 71.51}, {"BOL", "South America", "Bolivia", "2020-03-25", 
  32., 4., 0., 0., 2.741, 0.343, 0., 0., 334., 57., 0.029, 0.005, 40., 0.003, 
  "units unclear", 93.52, 1.1673029*^7, 10.202, 25.4, 6.704, 4.393, 6885.829, 
  7.1, 204.299, 6.89, "", "", 25.383, 1.1, 71.51}, 
 {"BOL", "South America", "Bolivia", "2020-03-26", 39., 7., 0., 0., 3.341, 
  0.6, 0., 0., 442., 108., 0.038, 0.009, 51., 0.004, "units unclear", 93.52, 
  1.1673029*^7, 10.202, 25.4, 6.704, 4.393, 6885.829, 7.1, 204.299, 6.89, "", 
  "", 25.383, 1.1, 71.51}, {"BOL", "South America", "Bolivia", "2020-03-27", 
  61., 22., 0., 0., 5.226, 1.885, 0., 0., 516., 74., 0.044, 0.006, 58., 
  0.005, "units unclear", 93.52, 1.1673029*^7, 10.202, 25.4, 6.704, 4.393, 
  6885.829, 7.1, 204.299, 6.89, "", "", 25.383, 1.1, 71.51}, 
 {"BOL", "South America", "Bolivia", "2020-03-28", 74., 13., 0., 0., 6.339, 
  1.114, 0., 0., 559., 43., 0.048, 0.004, 60., 0.005, "units unclear", 93.52, 
  1.1673029*^7, 10.202, 25.4, 6.704, 4.393, 6885.829, 7.1, 204.299, 6.89, "", 
  "", 25.383, 1.1, 71.51}, {"BOL", "South America", "Bolivia", "2020-03-29", 
  81., 7., 0., 0., 6.939, 0.6, 0., 0., 574., 15., 0.049, 0.001, 49., 0.004, 
  "units unclear", 93.52, 1.1673029*^7, 10.202, 25.4, 6.704, 4.393, 6885.829, 
  7.1, 204.299, 6.89, "", "", 25.383, 1.1, 71.51}, 
 {"BOL", "South America", "Bolivia", "2020-03-30", 96., 15., 3., 3., 8.224, 
  1.285, 0.257, 0.257, 697., 123., 0.06, 0.011, 61., 0.005, "units unclear", 
  93.52, 1.1673029*^7, 10.202, 25.4, 6.704, 4.393, 6885.829, 7.1, 204.299, 
  6.89, "", "", 25.383, 1.1, 71.51}, {"BOL", "South America", "Bolivia", 
  "2020-03-31", 107., 11., 6., 3., 9.166, 0.942, 0.514, 0.257, 779., 82., 
  0.067, 0.007, 72., 0.006, "units unclear", 96.3, 1.1673029*^7, 10.202, 
  25.4, 6.704, 4.393, 6885.829, 7.1, 204.299, 6.89, "", "", 25.383, 1.1, 
  71.51}, {"BOL", "South America", "Bolivia", "2020-04-01", 115., 8., 7., 1., 
  9.852, 0.685, 0.6, 0.086, 836., 57., 0.072, 0.005, 72., 0.006, 
  "units unclear", 96.3, 1.1673029*^7, 10.202, 25.4, 6.704, 4.393, 6885.829, 
  7.1, 204.299, 6.89, "", "", 25.383, 1.1, 71.51}, 
 {"BOL", "South America", "Bolivia", "2020-04-02", 123., 8., 8., 1., 10.537, 
  0.685, 0.685, 0.086, 985., 149., 0.084, 0.013, 78., 0.007, "units unclear", 
  96.3, 1.1673029*^7, 10.202, 25.4, 6.704, 4.393, 6885.829, 7.1, 204.299, 
  6.89, "", "", 25.383, 1.1, 71.51}, {"BOL", "South America", "Bolivia", 
  "2020-04-03", 132., 9., 9., 1., 11.308, 0.771, 0.771, 0.086, 1118., 133., 
  0.096, 0.011, 86., 0.007, "units unclear", 96.3, 1.1673029*^7, 10.202, 
  25.4, 6.704, 4.393, 6885.829, 7.1, 204.299, 6.89, "", "", 25.383, 1.1, 
  71.51}, {"BOL", "South America", "Bolivia", "2020-04-04", 139., 7., 10., 
  1., 11.908, 0.6, 0.857, 0.086, 1136., 18., 0.097, 0.002, 82., 0.007, 
  "units unclear", 96.3, 1.1673029*^7, 10.202, 25.4, 6.704, 4.393, 6885.829, 
  7.1, 204.299, 6.89, "", "", 25.383, 1.1, 71.51}, 
 {"BOL", "South America", "Bolivia", "2020-04-05", 157., 18., 10., 0., 13.45, 
  1.542, 0.857, 0., 1441., 305., 0.123, 0.026, 124., 0.011, "units unclear", 
  96.3, 1.1673029*^7, 10.202, 25.4, 6.704, 4.393, 6885.829, 7.1, 204.299, 
  6.89, "", "", 25.383, 1.1, 71.51}, {"BOL", "South America", "Bolivia", 
  "2020-04-06", 183., 26., 11., 1., 15.677, 2.227, 0.942, 0.086, 1549., 108., 
  0.133, 0.009, 122., 0.01, "units unclear", 96.3, 1.1673029*^7, 10.202, 
  25.4, 6.704, 4.393, 6885.829, 7.1, 204.299, 6.89, "", "", 25.383, 1.1, 
  71.51}, {"BOL", "South America", "Bolivia", "2020-04-07", 194., 11., 14., 
  3., 16.62, 0.942, 1.199, 0.257, 1681., 132., 0.144, 0.011, 129., 0.011, 
  "units unclear", 96.3, 1.1673029*^7, 10.202, 25.4, 6.704, 4.393, 6885.829, 
  7.1, 204.299, 6.89, "", "", 25.383, 1.1, 71.51}, 
 {"BOL", "South America", "Bolivia", "2020-04-08", 210., 16., 15., 1., 17.99, 
  1.371, 1.285, 0.086, 1875., 194., 0.161, 0.017, 148., 0.013, 
  "units unclear", 96.3, 1.1673029*^7, 10.202, 25.4, 6.704, 4.393, 6885.829, 
  7.1, 204.299, 6.89, "", "", 25.383, 1.1, 71.51}, 
 {"BOL", "South America", "Bolivia", "2020-04-09", 264., 54., 18., 3., 
  22.616, 4.626, 1.542, 0.257, 1997., 122., 0.171, 0.01, 145., 0.012, 
  "units unclear", 96.3, 1.1673029*^7, 10.202, 25.4, 6.704, 4.393, 6885.829, 
  7.1, 204.299, 6.89, "", "", 25.383, 1.1, 71.51}, 
 {"BOL", "South America", "Bolivia", "2020-04-10", 268., 4., 19., 1., 22.959, 
  0.343, 1.628, 0.086, 2185., 188., 0.187, 0.016, 152., 0.013, 
  "units unclear", 96.3, 1.1673029*^7, 10.202, 25.4, 6.704, 4.393, 6885.829, 
  7.1, 204.299, 6.89, "", "", 25.383, 1.1, 71.51}, 
 {"BOL", "South America", "Bolivia", "2020-04-11", 276., 8., 20., 1., 23.644, 
  0.685, 1.713, 0.086, 2356., 171., 0.202, 0.015, 174., 0.015, 
  "units unclear", 96.3, 1.1673029*^7, 10.202, 25.4, 6.704, 4.393, 6885.829, 
  7.1, 204.299, 6.89, "", "", 25.383, 1.1, 71.51}, 
 {"BOL", "South America", "Bolivia", "2020-04-12", 300., 24., 24., 4., 25.7, 
  2.056, 2.056, 0.343, 2528., 172., 0.217, 0.015, 155., 0.013, 
  "units unclear", 96.3, 1.1673029*^7, 10.202, 25.4, 6.704, 4.393, 6885.829, 
  7.1, 204.299, 6.89, "", "", 25.383, 1.1, 71.51}, 
 {"BOL", "South America", "Bolivia", "2020-04-13", 330., 30., 27., 3., 28.27, 
  2.57, 2.313, 0.257, 2693., 165., 0.231, 0.014, 163., 0.014, 
  "units unclear", 96.3, 1.1673029*^7, 10.202, 25.4, 6.704, 4.393, 6885.829, 
  7.1, 204.299, 6.89, "", "", 25.383, 1.1, 71.51}, 
 {"BOL", "South America", "Bolivia", "2020-04-14", 354., 24., 28., 1., 
  30.326, 2.056, 2.399, 0.086, 2919., 226., 0.25, 0.019, 177., 0.015, 
  "units unclear", 96.3, 1.1673029*^7, 10.202, 25.4, 6.704, 4.393, 6885.829, 
  7.1, 204.299, 6.89, "", "", 25.383, 1.1, 71.51}, 
 {"BOL", "South America", "Bolivia", "2020-04-15", 397., 43., 28., 0., 34.01, 
  3.684, 2.399, 0., 3230., 311., 0.277, 0.027, 194., 0.017, "units unclear", 
  96.3, 1.1673029*^7, 10.202, 25.4, 6.704, 4.393, 6885.829, 7.1, 204.299, 
  6.89, "", "", 25.383, 1.1, 71.51}, {"BOL", "South America", "Bolivia", 
  "2020-04-16", 441., 44., 29., 1., 37.779, 3.769, 2.484, 0.086, 3419., 189., 
  0.293, 0.016, 203., 0.017, "units unclear", 96.3, 1.1673029*^7, 10.202, 
  25.4, 6.704, 4.393, 6885.829, 7.1, 204.299, 6.89, "", "", 25.383, 1.1, 
  71.51}, {"BOL", "South America", "Bolivia", "2020-04-17", 465., 24., 31., 
  2., 39.835, 2.056, 2.656, 0.171, 3573., 154., 0.306, 0.013, 198., 0.017, 
  "units unclear", 96.3, 1.1673029*^7, 10.202, 25.4, 6.704, 4.393, 6885.829, 
  7.1, 204.299, 6.89, "", "", 25.383, 1.1, 71.51}, 
 {"BOL", "South America", "Bolivia", "2020-04-18", 493., 28., 31., 0., 
  42.234, 2.399, 2.656, 0., 3923., 350., 0.336, 0.03, 224., 0.019, 
  "units unclear", 96.3, 1.1673029*^7, 10.202, 25.4, 6.704, 4.393, 6885.829, 
  7.1, 204.299, 6.89, "", "", 25.383, 1.1, 71.51}, 
 {"BOL", "South America", "Bolivia", "2020-04-19", 520., 27., 32., 1., 
  44.547, 2.313, 2.741, 0.086, 4135., 212., 0.354, 0.018, 230., 0.02, 
  "units unclear", 96.3, 1.1673029*^7, 10.202, 25.4, 6.704, 4.393, 6885.829, 
  7.1, 204.299, 6.89, "", "", 25.383, 1.1, 71.51}, 
 {"BOL", "South America", "Bolivia", "2020-04-20", 564., 44., 33., 1., 
  48.317, 3.769, 2.827, 0.086, 4298., 163., 0.368, 0.014, 229., 0.02, 
  "units unclear", 96.3, 1.1673029*^7, 10.202, 25.4, 6.704, 4.393, 6885.829, 
  7.1, 204.299, 6.89, "", "", 25.383, 1.1, 71.51}, 
 {"BOL", "South America", "Bolivia", "2020-04-21", 598., 34., 34., 1., 
  51.229, 2.913, 2.913, 0.086, 4420., 122., 0.379, 0.01, 214., 0.018, 
  "units unclear", 96.3, 1.1673029*^7, 10.202, 25.4, 6.704, 4.393, 6885.829, 
  7.1, 204.299, 6.89, "", "", 25.383, 1.1, 71.51}, 
 {"BOL", "South America", "Bolivia", "2020-04-22", 609., 11., 37., 3., 
  52.172, 0.942, 3.17, 0.257, 4855., 435., 0.416, 0.037, 232., 0.02, 
  "units unclear", 96.3, 1.1673029*^7, 10.202, 25.4, 6.704, 4.393, 6885.829, 
  7.1, 204.299, 6.89, "", "", 25.383, 1.1, 71.51}, 
 {"BOL", "South America", "Bolivia", "2020-04-23", 672., 63., 40., 3., 
  57.569, 5.397, 3.427, 0.257, 4995., 140., 0.428, 0.012, 225., 0.019, 
  "units unclear", 96.3, 1.1673029*^7, 10.202, 25.4, 6.704, 4.393, 6885.829, 
  7.1, 204.299, 6.89, "", "", 25.383, 1.1, 71.51}, 
 {"BOL", "South America", "Bolivia", "2020-04-24", 703., 31., 43., 3., 
  60.224, 2.656, 3.684, 0.257, 5297., 302., 0.454, 0.026, 246., 0.021, 
  "units unclear", 96.3, 1.1673029*^7, 10.202, 25.4, 6.704, 4.393, 6885.829, 
  7.1, 204.299, 6.89, "", "", 25.383, 1.1, 71.51}, 
 {"BOL", "South America", "Bolivia", "2020-04-25", 807., 104., 44., 1., 
  69.134, 8.909, 3.769, 0.086, 5572., 275., 0.477, 0.024, 236., 0.02, 
  "units unclear", 96.3, 1.1673029*^7, 10.202, 25.4, 6.704, 4.393, 6885.829, 
  7.1, 204.299, 6.89, "", "", 25.383, 1.1, 71.51}, 
 {"BOL", "South America", "Bolivia", "2020-04-26", 866., 59., 46., 2., 
  74.188, 5.054, 3.941, 0.171, 5791., 219., 0.496, 0.019, 237., 0.02, 
  "units unclear", 96.3, 1.1673029*^7, 10.202, 25.4, 6.704, 4.393, 6885.829, 
  7.1, 204.299, 6.89, "", "", 25.383, 1.1, 71.51}, 
 {"BOL", "South America", "Bolivia", "2020-04-27", 950., 84., 50., 4., 
  81.384, 7.196, 4.283, 0.343, 5988., 197., 0.513, 0.017, 241., 0.021, 
  "units unclear", 96.3, 1.1673029*^7, 10.202, 25.4, 6.704, 4.393, 6885.829, 
  7.1, 204.299, 6.89, "", "", 25.383, 1.1, 71.51}, 
 {"BOL", "South America", "Bolivia", "2020-04-28", 1014., 64., 53., 3., 
  86.867, 5.483, 4.54, 0.257, 6121., 133., 0.524, 0.011, 243., 0.021, 
  "units unclear", 96.3, 1.1673029*^7, 10.202, 25.4, 6.704, 4.393, 6885.829, 
  7.1, 204.299, 6.89, "", "", 25.383, 1.1, 71.51}, 
 {"BOL", "South America", "Bolivia", "2020-04-29", 1053., 39., 55., 2., 
  90.208, 3.341, 4.712, 0.171, 6409., 288., 0.549, 0.025, 222., 0.019, 
  "units unclear", 96.3, 1.1673029*^7, 10.202, 25.4, 6.704, 4.393, 6885.829, 
  7.1, 204.299, 6.89, "", "", 25.383, 1.1, 71.51}, 
 {"BOL", "South America", "Bolivia", "2020-04-30", 1110., 57., 59., 4., 
  95.091, 4.883, 5.054, 0.343, 6551., 142., 0.561, 0.012, 222., 0.019, 
  "units unclear", 96.3, 1.1673029*^7, 10.202, 25.4, 6.704, 4.393, 6885.829, 
  7.1, 204.299, 6.89, "", "", 25.383, 1.1, 71.51}, 
 {"BOL", "South America", "Bolivia", "2020-05-01", 1167., 57., 62., 3., 
  99.974, 4.883, 5.311, 0.257, 6975., 424., 0.598, 0.036, 240., 0.021, 
  "units unclear", 96.3, 1.1673029*^7, 10.202, 25.4, 6.704, 4.393, 6885.829, 
  7.1, 204.299, 6.89, "", "", 25.383, 1.1, 71.51}, 
 {"BOL", "South America", "Bolivia", "2020-05-02", 1229., 62., 66., 4., 
  105.285, 5.311, 5.654, 0.343, 7651., 676., 0.655, 0.058, 297., 0.025, 
  "units unclear", 96.3, 1.1673029*^7, 10.202, 25.4, 6.704, 4.393, 6885.829, 
  7.1, 204.299, 6.89, "", "", 25.383, 1.1, 71.51}, 
 {"BOL", "South America", "Bolivia", "2020-05-03", 1470., 241., 71., 5., 
  125.931, 20.646, 6.082, 0.428, 8080., 429., 0.692, 0.037, 327., 0.028, 
  "units unclear", 96.3, 1.1673029*^7, 10.202, 25.4, 6.704, 4.393, 6885.829, 
  7.1, 204.299, 6.89, "", "", 25.383, 1.1, 71.51}, 
 {"BOL", "South America", "Bolivia", "2020-05-04", 1594., 124., 76., 5., 
  136.554, 10.623, 6.511, 0.428, 8611., 531., 0.738, 0.045, 375., 0.032, 
  "units unclear", 96.3, 1.1673029*^7, 10.202, 25.4, 6.704, 4.393, 6885.829, 
  7.1, 204.299, 6.89, "", "", 25.383, 1.1, 71.51}, 
 {"BOL", "South America", "Bolivia", "2020-05-05", 1681., 87., 82., 6., 
  144.007, 7.453, 7.025, 0.514, 8995., 384., 0.771, 0.033, 411., 0.035, 
  "units unclear", 96.3, 1.1673029*^7, 10.202, 25.4, 6.704, 4.393, 6885.829, 
  7.1, 204.299, 6.89, "", "", 25.383, 1.1, 71.51}, 
 {"BOL", "South America", "Bolivia", "2020-05-06", 1802., 121., 86., 4., 
  154.373, 10.366, 7.367, 0.343, 9156., 161., 0.784, 0.014, 392., 0.034, 
  "units unclear", 96.3, 1.1673029*^7, 10.202, 25.4, 6.704, 4.393, 6885.829, 
  7.1, 204.299, 6.89, "", "", 25.383, 1.1, 71.51}, 
 {"BOL", "South America", "Bolivia", "2020-05-07", 1886., 84., 91., 5., 
  161.569, 7.196, 7.796, 0.428, 10099., 943., 0.865, 0.081, 507., 0.043, 
  "units unclear", 96.3, 1.1673029*^7, 10.202, 25.4, 6.704, 4.393, 6885.829, 
  7.1, 204.299, 6.89, "", "", 25.383, 1.1, 71.51}, 
 {"BOL", "South America", "Bolivia", "2020-05-08", 2081., 195., 102., 11., 
  178.274, 16.705, 8.738, 0.942, 10651., 552., 0.912, 0.047, 525., 0.045, 
  "units unclear", 96.3, 1.1673029*^7, 10.202, 25.4, 6.704, 4.393, 6885.829, 
  7.1, 204.299, 6.89, "", "", 25.383, 1.1, 71.51}, 
 {"BOL", "South America", "Bolivia", "2020-05-09", 2266., 185., 106., 4., 
  194.123, 15.848, 9.081, 0.343, "", "", "", "", 501., 0.043, 
  "units unclear", 96.3, 1.1673029*^7, 10.202, 25.4, 6.704, 4.393, 6885.829, 
  7.1, 204.299, 6.89, "", "", 25.383, 1.1, 71.51}, 
 {"BOL", "South America", "Bolivia", "2020-05-10", 2437., 171., 114., 8., 
  208.772, 14.649, 9.766, 0.685, 11671., "", 1., "", 513., 0.044, 
  "units unclear", 96.3, 1.1673029*^7, 10.202, 25.4, 6.704, 4.393, 6885.829, 
  7.1, 204.299, 6.89, "", "", 25.383, 1.1, 71.51}, 
 {"BOL", "South America", "Bolivia", "2020-05-11", 2556., 119., 118., 4., 
  218.966, 10.194, 10.109, 0.343, 12553., 882., 1.075, 0.076, 563., 0.048, 
  "units unclear", 96.3, 1.1673029*^7, 10.202, 25.4, 6.704, 4.393, 6885.829, 
  7.1, 204.299, 6.89, "", "", 25.383, 1.1, 71.51}, 
 {"BOL", "South America", "Bolivia", "2020-05-12", 2831., 275., 122., 4., 
  242.525, 23.559, 10.451, 0.343, 13080., 527., 1.121, 0.045, 584., 0.05, 
  "units unclear", 96.3, 1.1673029*^7, 10.202, 25.4, 6.704, 4.393, 6885.829, 
  7.1, 204.299, 6.89, "", "", 25.383, 1.1, 71.51}, 
 {"BOL", "South America", "Bolivia", "2020-05-13", 2964., 133., 128., 6., 
  253.919, 11.394, 10.965, 0.514, 13605., 525., 1.166, 0.045, 636., 0.054, 
  "units unclear", 96.3, 1.1673029*^7, 10.202, 25.4, 6.704, 4.393, 6885.829, 
  7.1, 204.299, 6.89, "", "", 25.383, 1.1, 71.51}, 
 {"BOL", "South America", "Bolivia", "2020-05-14", 3148., 184., 142., 14., 
  269.682, 15.763, 12.165, 1.199, 14159., 554., 1.213, 0.047, 580., 0.05, 
  "units unclear", 96.3, 1.1673029*^7, 10.202, 25.4, 6.704, 4.393, 6885.829, 
  7.1, 204.299, 6.89, "", "", 25.383, 1.1, 71.51}, 
 {"BOL", "South America", "Bolivia", "2020-05-15", 3372., 224., 152., 10., 
  288.871, 19.19, 13.021, 0.857, 14803., 644., 1.268, 0.055, 593., 0.051, 
  "units unclear", 96.3, 1.1673029*^7, 10.202, 25.4, 6.704, 4.393, 6885.829, 
  7.1, 204.299, 6.89, "", "", 25.383, 1.1, 71.51}, 
 {"BOL", "South America", "Bolivia", "2020-05-16", 3577., 205., 164., 12., 
  306.433, 17.562, 14.049, 1.028, 15656., 853., 1.341, 0.073, 642., 0.055, 
  "units unclear", 96.3, 1.1673029*^7, 10.202, 25.4, 6.704, 4.393, 6885.829, 
  7.1, 204.299, 6.89, "", "", 25.383, 1.1, 71.51}, 
 {"BOL", "South America", "Bolivia", "2020-05-17", 3826., 249., 165., 1., 
  327.764, 21.331, 14.135, 0.086, 16404., 748., 1.405, 0.064, 676., 0.058, 
  "units unclear", 96.3, 1.1673029*^7, 10.202, 25.4, 6.704, 4.393, 6885.829, 
  7.1, 204.299, 6.89, "", "", 25.383, 1.1, 71.51}, 
 {"BOL", "South America", "Bolivia", "2020-05-18", 4088., 262., 169., 4., 
  350.209, 22.445, 14.478, 0.343, 16781., 377., 1.438, 0.032, 604., 0.052, 
  "units unclear", 96.3, 1.1673029*^7, 10.202, 25.4, 6.704, 4.393, 6885.829, 
  7.1, 204.299, 6.89, "", "", 25.383, 1.1, 71.51}, 
 {"BOL", "South America", "Bolivia", "2020-05-19", 4263., 175., 174., 5., 
  365.201, 14.992, 14.906, 0.428, 17560., 779., 1.504, 0.067, 640., 0.055, 
  "units unclear", 96.3, 1.1673029*^7, 10.202, 25.4, 6.704, 4.393, 6885.829, 
  7.1, 204.299, 6.89, "", "", 25.383, 1.1, 71.51}, 
 {"BOL", "South America", "Bolivia", "2020-05-20", 4481., 218., 189., 15., 
  383.876, 18.676, 16.191, 1.285, 18566., 1006., 1.591, 0.086, 709., 0.061, 
  "units unclear", 96.3, 1.1673029*^7, 10.202, 25.4, 6.704, 4.393, 6885.829, 
  7.1, 204.299, 6.89, "", "", 25.383, 1.1, 71.51}, 
 {"BOL", "South America", "Bolivia", "2020-05-21", 4919., 438., 199., 10., 
  421.399, 37.522, 17.048, 0.857, 19289., 723., 1.652, 0.062, 733., 0.063, 
  "units unclear", 96.3, 1.1673029*^7, 10.202, 25.4, 6.704, 4.393, 6885.829, 
  7.1, 204.299, 6.89, "", "", 25.383, 1.1, 71.51}, 
 {"BOL", "South America", "Bolivia", "2020-05-22", 5187., 268., 215., 16., 
  444.358, 22.959, 18.419, 1.371, 20096., 807., 1.722, 0.069, 756., 0.065, 
  "units unclear", 96.3, 1.1673029*^7, 10.202, 25.4, 6.704, 4.393, 6885.829, 
  7.1, 204.299, 6.89, "", "", 25.383, 1.1, 71.51}, 
 {"BOL", "South America", "Bolivia", "2020-05-23", 5579., 392., 230., 15., 
  477.939, 33.582, 19.704, 1.285, 21205., 1109., 1.817, 0.095, 793., 0.068, 
  "units unclear", 96.3, 1.1673029*^7, 10.202, 25.4, 6.704, 4.393, 6885.829, 
  7.1, 204.299, 6.89, "", "", 25.383, 1.1, 71.51}, 
 {"BOL", "South America", "Bolivia", "2020-05-24", 5915., 336., 240., 10., 
  506.724, 28.784, 20.56, 0.857, 21994., 789., 1.884, 0.068, 799., 0.068, 
  "units unclear", 96.3, 1.1673029*^7, 10.202, 25.4, 6.704, 4.393, 6885.829, 
  7.1, 204.299, 6.89, "", "", 25.383, 1.1, 71.51}, 
 {"BOL", "South America", "Bolivia", "2020-05-25", 6263., 348., 250., 10., 
  536.536, 29.812, 21.417, 0.857, 22773., 779., 1.951, 0.067, 856., 0.073, 
  "units unclear", 93.52, 1.1673029*^7, 10.202, 25.4, 6.704, 4.393, 6885.829, 
  7.1, 204.299, 6.89, "", "", 25.383, 1.1, 71.51}, 
 {"BOL", "South America", "Bolivia", "2020-05-26", 6660., 397., 261., 11., 
  570.546, 34.01, 22.359, 0.942, 23639., 866., 2.025, 0.074, 868., 0.074, 
  "units unclear", 93.52, 1.1673029*^7, 10.202, 25.4, 6.704, 4.393, 6885.829, 
  7.1, 204.299, 6.89, "", "", 25.383, 1.1, 71.51}, 
 {"BOL", "South America", "Bolivia", "2020-05-27", 7136., 476., 274., 13., 
  611.324, 40.778, 23.473, 1.114, 25065., 1426., 2.147, 0.122, 928., 0.079, 
  "units unclear", 93.52, 1.1673029*^7, 10.202, 25.4, 6.704, 4.393, 6885.829, 
  7.1, 204.299, 6.89, "", "", 25.383, 1.1, 71.51}, 
 {"BOL", "South America", "Bolivia", "2020-05-28", 7768., 632., 280., 6., 
  665.466, 54.142, 23.987, 0.514, 26190., 1125., 2.244, 0.096, 986., 0.084, 
  "units unclear", 93.52, 1.1673029*^7, 10.202, 25.4, 6.704, 4.393, 6885.829, 
  7.1, 204.299, 6.89, "", "", 25.383, 1.1, 71.51}, 
 {"BOL", "South America", "Bolivia", "2020-05-29", 8387., 619., 293., 13., 
  718.494, 53.028, 25.101, 1.114, 26965., 775., 2.31, 0.066, 981., 0.084, 
  "units unclear", 93.52, 1.1673029*^7, 10.202, 25.4, 6.704, 4.393, 6885.829, 
  7.1, 204.299, 6.89, "", "", 25.383, 1.1, 71.51}, 
 {"BOL", "South America", "Bolivia", "2020-05-30", 8731., 344., 300., 7., 
  747.964, 29.47, 25.7, 0.6, 28239., 1274., 2.419, 0.109, 1005., 0.086, 
  "units unclear", 93.52, 1.1673029*^7, 10.202, 25.4, 6.704, 4.393, 6885.829, 
  7.1, 204.299, 6.89, "", "", 25.383, 1.1, 71.51}, 
 {"BOL", "South America", "Bolivia", "2020-05-31", 9592., 861., 310., 10., 
  821.723, 73.76, 26.557, 0.857, 28957., 718., 2.481, 0.062, 995., 0.085, 
  "units unclear", 93.52, 1.1673029*^7, 10.202, 25.4, 6.704, 4.393, 6885.829, 
  7.1, 204.299, 6.89, "", "", 25.383, 1.1, 71.51}, 
 {"BOL", "South America", "Bolivia", "2020-06-01", 9982., 390., 313., 3., 
  855.134, 33.41, 26.814, 0.257, 30040., 1083., 2.573, 0.093, 1038., 0.089, 
  "units unclear", 85.19, 1.1673029*^7, 10.202, 25.4, 6.704, 4.393, 6885.829, 
  7.1, 204.299, 6.89, "", "", 25.383, 1.1, 71.51}, 
 {"BOL", "South America", "Bolivia", "2020-06-02", 10531., 549., 343., 30., 
  902.165, 47.031, 29.384, 2.57, 31186., 1146., 2.672, 0.098, 1078., 0.092, 
  "units unclear", 85.19, 1.1673029*^7, 10.202, 25.4, 6.704, 4.393, 6885.829, 
  7.1, 204.299, 6.89, "", "", 25.383, 1.1, 71.51}, 
 {"BOL", "South America", "Bolivia", "2020-06-03", 10991., 460., 376., 33., 
  941.572, 39.407, 32.211, 2.827, 32486., 1300., 2.783, 0.111, 1060., 0.091, 
  "units unclear", 85.19, 1.1673029*^7, 10.202, 25.4, 6.704, 4.393, 6885.829, 
  7.1, 204.299, 6.89, "", "", 25.383, 1.1, 71.51}, 
 {"BOL", "South America", "Bolivia", "2020-06-04", 11638., 647., 400., 24., 
  996.999, 55.427, 34.267, 2.056, 33946., 1460., 2.908, 0.125, 1108., 0.095, 
  "units unclear", 85.19, 1.1673029*^7, 10.202, 25.4, 6.704, 4.393, 6885.829, 
  7.1, 204.299, 6.89, "", "", 25.383, 1.1, 71.51}, 
 {"BOL", "South America", "Bolivia", "2020-06-05", 12245., 607., 415., 15., 
  1048.999, 52., 35.552, 1.285, 35250., 1304., 3.02, 0.112, 1184., 0.101, 
  "units unclear", 85.19, 1.1673029*^7, 10.202, 25.4, 6.704, 4.393, 6885.829, 
  7.1, 204.299, 6.89, "", "", 25.383, 1.1, 71.51}, 
 {"BOL", "South America", "Bolivia", "2020-06-06", 12728., 483., 427., 12., 
  1090.377, 41.377, 36.58, 1.028, 36530., 1280., 3.129, 0.11, 1184., 0.101, 
  "units unclear", 85.19, 1.1673029*^7, 10.202, 25.4, 6.704, 4.393, 6885.829, 
  7.1, 204.299, 6.89, "", "", 25.383, 1.1, 71.51}, 
 {"BOL", "South America", "Bolivia", "2020-06-07", 13358., 630., 454., 27., 
  1144.347, 53.971, 38.893, 2.313, 37276., 746., 3.193, 0.064, 1188., 0.102, 
  "units unclear", 85.19, 1.1673029*^7, 10.202, 25.4, 6.704, 4.393, 6885.829, 
  7.1, 204.299, 6.89, "", "", 25.383, 1.1, 71.51}, 
 {"BOL", "South America", "Bolivia", "2020-06-08", 13643., 285., 465., 11., 
  1168.763, 24.415, 39.835, 0.942, 38092., 816., 3.263, 0.07, 1150., 0.099, 
  "units unclear", 85.19, 1.1673029*^7, 10.202, 25.4, 6.704, 4.393, 6885.829, 
  7.1, 204.299, 6.89, "", "", 25.383, 1.1, 71.51}, 
 {"BOL", "South America", "Bolivia", "2020-06-09", 13949., 306., 475., 10., 
  1194.977, 26.214, 40.692, 0.857, 39610., 1518., 3.393, 0.13, 1203., 0.103, 
  "units unclear", 85.19, 1.1673029*^7, 10.202, 25.4, 6.704, 4.393, 6885.829, 
  7.1, 204.299, 6.89, "", "", 25.383, 1.1, 71.51}, 
 {"BOL", "South America", "Bolivia", "2020-06-10", 14644., 695., 487., 12., 
  1254.516, 59.539, 41.72, 1.028, 41035., 1425., 3.515, 0.122, 1221., 0.105, 
  "units unclear", 85.19, 1.1673029*^7, 10.202, 25.4, 6.704, 4.393, 6885.829, 
  7.1, 204.299, 6.89, "", "", 25.383, 1.1, 71.51}, 
 {"BOL", "South America", "Bolivia", "2020-06-11", 15281., 637., 512., 25., 
  1309.086, 54.57, 43.862, 2.142, 42741., 1706., 3.662, 0.146, 1256., 0.108, 
  "units unclear", 85.19, 1.1673029*^7, 10.202, 25.4, 6.704, 4.393, 6885.829, 
  7.1, 204.299, 6.89, "", "", 25.383, 1.1, 71.51}, 
 {"BOL", "South America", "Bolivia", "2020-06-12", 16165., 884., 533., 21., 
  1384.816, 75.73, 45.661, 1.799, 44515., 1774., 3.813, 0.152, 1324., 0.113, 
  "units unclear", 85.19, 1.1673029*^7, 10.202, 25.4, 6.704, 4.393, 6885.829, 
  7.1, 204.299, 6.89, "", "", 25.383, 1.1, 71.51}, 
 {"BOL", "South America", "Bolivia", "2020-06-13", 16929., 764., 559., 26., 
  1450.266, 65.45, 47.888, 2.227, 46069., 1554., 3.947, 0.133, 1363., 0.117, 
  "units unclear", 85.19, 1.1673029*^7, 10.202, 25.4, 6.704, 4.393, 6885.829, 
  7.1, 204.299, 6.89, "", "", 25.383, 1.1, 71.51}, 
 {"BOL", "South America", "Bolivia", "2020-06-14", 17842., 913., 585., 26., 
  1528.481, 78.214, 50.116, 2.227, 47372., 1303., 4.058, 0.112, 1442., 0.124, 
  "units unclear", 85.19, 1.1673029*^7, 10.202, 25.4, 6.704, 4.393, 6885.829, 
  7.1, 204.299, 6.89, "", "", 25.383, 1.1, 71.51}, 
 {"BOL", "South America", "Bolivia", "2020-06-15", 18459., 617., 611., 26., 
  1581.338, 52.857, 52.343, 2.227, 48756., 1384., 4.177, 0.119, 1523., 0.13, 
  "units unclear", 85.19, 1.1673029*^7, 10.202, 25.4, 6.704, 4.393, 6885.829, 
  7.1, 204.299, 6.89, "", "", 25.383, 1.1, 71.51}, 
 {"BOL", "South America", "Bolivia", "2020-06-16", 19073., 614., 632., 21., 
  1633.938, 52.6, 54.142, 1.799, 50114., 1358., 4.293, 0.116, 1501., 0.129, 
  "units unclear", 85.19, 1.1673029*^7, 10.202, 25.4, 6.704, 4.393, 6885.829, 
  7.1, 204.299, 6.89, "", "", 25.383, 1.1, 71.51}, 
 {"BOL", "South America", "Bolivia", "2020-06-17", 19883., 810., 659., 27., 
  1703.328, 69.391, 56.455, 2.313, 51336., 1222., 4.398, 0.105, 1472., 0.126, 
  "units unclear", 85.19, 1.1673029*^7, 10.202, 25.4, 6.704, 4.393, 6885.829, 
  7.1, 204.299, 6.89, "", "", 25.383, 1.1, 71.51}, 
 {"BOL", "South America", "Bolivia", "2020-06-18", 20685., 802., 679., 20., 
  1772.034, 68.705, 58.168, 1.713, 52756., 1420., 4.519, 0.122, 1431., 0.123, 
  "units unclear", 85.19, 1.1673029*^7, 10.202, 25.4, 6.704, 4.393, 6885.829, 
  7.1, 204.299, 6.89, "", "", 25.383, 1.1, 71.51}, 
 {"BOL", "South America", "Bolivia", "2020-06-19", 21499., 814., 697., 18., 
  1841.767, 69.733, 59.71, 1.542, 55114., 2358., 4.721, 0.202, 1514., 0.13, 
  "units unclear", 85.19, 1.1673029*^7, 10.202, 25.4, 6.704, 4.393, 6885.829, 
  7.1, 204.299, 6.89, "", "", 25.383, 1.1, 71.51}, 
 {"BOL", "South America", "Bolivia", "2020-06-20", 22476., 977., 715., 18., 
  1925.464, 83.697, 61.252, 1.542, 56964., 1850., 4.88, 0.158, 1556., 0.133, 
  "units unclear", 87.04, 1.1673029*^7, 10.202, 25.4, 6.704, 4.393, 6885.829, 
  7.1, 204.299, 6.89, "", "", 25.383, 1.1, 71.51}, 
 {"BOL", "South America", "Bolivia", "2020-06-21", 23512., 1036., 740., 25., 
  2014.216, 88.752, 63.394, 2.142, 58789., 1825., 5.036, 0.156, 1631., 0.14, 
  "units unclear", 87.04, 1.1673029*^7, 10.202, 25.4, 6.704, 4.393, 6885.829, 
  7.1, 204.299, 6.89, "", "", 25.383, 1.1, 71.51}, 
 {"BOL", "South America", "Bolivia", "2020-06-22", 24388., 876., 773., 33., 
  2089.261, 75.045, 66.221, 2.827, 61455., 2666., 5.265, 0.228, 1814., 0.155, 
  "units unclear", 87.04, 1.1673029*^7, 10.202, 25.4, 6.704, 4.393, 6885.829, 
  7.1, 204.299, 6.89, "", "", 25.383, 1.1, 71.51}, 
 {"BOL", "South America", "Bolivia", "2020-06-23", 25493., 1105., 820., 47., 
  2183.923, 94.663, 70.247, 4.026, 63211., 1756., 5.415, 0.15, 1871., 0.16, 
  "units unclear", 87.04, 1.1673029*^7, 10.202, 25.4, 6.704, 4.393, 6885.829, 
  7.1, 204.299, 6.89, "", "", 25.383, 1.1, 71.51}, 
 {"BOL", "South America", "Bolivia", "2020-06-24", 26389., 896., 846., 26., 
  2260.681, 76.758, 72.475, 2.227, 64946., 1735., 5.564, 0.149, 1944., 0.167, 
  "units unclear", 85.19, 1.1673029*^7, 10.202, 25.4, 6.704, 4.393, 6885.829, 
  7.1, 204.299, 6.89, "", "", 25.383, 1.1, 71.51}, 
 {"BOL", "South America", "Bolivia", "2020-06-25", 27487., 1098., 876., 30., 
  2354.744, 94.063, 75.045, 2.57, 66597., 1651., 5.705, 0.141, 1977., 0.169, 
  "units unclear", 85.19, 1.1673029*^7, 10.202, 25.4, 6.704, 4.393, 6885.829, 
  7.1, 204.299, 6.89, "", "", 25.383, 1.1, 71.51}, 
 {"BOL", "South America", "Bolivia", "2020-06-26", 28503., 1016., 913., 37., 
  2441.783, 87.038, 78.214, 3.17, 68630., 2033., 5.879, 0.174, 1931., 0.165, 
  "units unclear", 89.81, 1.1673029*^7, 10.202, 25.4, 6.704, 4.393, 6885.829, 
  7.1, 204.299, 6.89, "", "", 25.383, 1.1, 71.51}, 
 {"BOL", "South America", "Bolivia", "2020-06-27", 29423., 920., 934., 21., 
  2520.597, 78.814, 80.014, 1.799, 70872., 2242., 6.071, 0.192, 1987., 0.17, 
  "units unclear", 89.81, 1.1673029*^7, 10.202, 25.4, 6.704, 4.393, 6885.829, 
  7.1, 204.299, 6.89, "", "", 25.383, 1.1, 71.51}, 
 {"BOL", "South America", "Bolivia", "2020-06-28", 30676., 1253., 970., 36., 
  2627.938, 107.341, 83.098, 3.084, 72236., 1364., 6.188, 0.117, 1921., 
  0.165, "units unclear", 89.81, 1.1673029*^7, 10.202, 25.4, 6.704, 4.393, 
  6885.829, 7.1, 204.299, 6.89, "", "", 25.383, 1.1, 71.51}, 
 {"BOL", "South America", "Bolivia", "2020-06-29", 31524., 848., 1014., 44., 
  2700.584, 72.646, 86.867, 3.769, 73272., 1036., 6.277, 0.089, 1688., 0.145, 
  "units unclear", 89.81, 1.1673029*^7, 10.202, 25.4, 6.704, 4.393, 6885.829, 
  7.1, 204.299, 6.89, "", "", 25.383, 1.1, 71.51}, 
 {"BOL", "South America", "Bolivia", "2020-06-30", 32125., 601., 1071., 57., 
  2752.071, 51.486, 91.75, 4.883, 75466., 2194., 6.465, 0.188, 1751., 0.15, 
  "units unclear", "", 1.1673029*^7, 10.202, 25.4, 6.704, 4.393, 6885.829, 
  7.1, 204.299, 6.89, "", "", 25.383, 1.1, 71.51}, 
 {"BOL", "South America", "Bolivia", "2020-07-01", 33219., 1094., 1123., 52., 
  2845.791, 93.72, 96.205, 4.455, 77413., 1947., 6.632, 0.167, 1781., 0.153, 
  "units unclear", "", 1.1673029*^7, 10.202, 25.4, 6.704, 4.393, 6885.829, 
  7.1, 204.299, 6.89, "", "", 25.383, 1.1, 71.51}, 
 {"BOL", "South America", "Bolivia", "2020-07-02", 34227., 1008., 1201., 78., 
  2932.144, 86.353, 102.887, 6.682, 79567., 2154., 6.816, 0.185, 1853., 
  0.159, "units unclear", "", 1.1673029*^7, 10.202, 25.4, 6.704, 4.393, 
  6885.829, 7.1, 204.299, 6.89, "", "", 25.383, 1.1, 71.51}, 
 {"BOL", "South America", "Bolivia", "2020-07-03", 35528., 1301., 1271., 70., 
  3043.597, 111.454, 108.883, 5.997, 81786., 2219., 7.006, 0.19, 1879., 
  0.161, "units unclear", "", 1.1673029*^7, 10.202, 25.4, 6.704, 4.393, 
  6885.829, 7.1, 204.299, 6.89, "", "", 25.383, 1.1, 71.51}, 
 {"BOL", "South America", "Bolivia", "2020-07-04", 36818., 1290., 1320., 49., 
  3154.109, 110.511, 113.081, 4.198, 83958., 2172., 7.192, 0.186, 1869., 
  0.16, "units unclear", "", 1.1673029*^7, 10.202, 25.4, 6.704, 4.393, 
  6885.829, 7.1, 204.299, 6.89, "", "", 25.383, 1.1, 71.51}, 
 {"BOL", "South America", "Bolivia", "2020-07-05", 38071., 1253., 1378., 58., 
  3261.45, 107.341, 118.05, 4.969, 86878., 2920., 7.443, 0.25, 2092., 0.179, 
  "units unclear", "", 1.1673029*^7, 10.202, 25.4, 6.704, 4.393, 6885.829, 
  7.1, 204.299, 6.89, "", "", 25.383, 1.1, 71.51}, 
 {"BOL", "South America", "Bolivia", "2020-07-06", 39297., 1226., 1434., 56., 
  3366.478, 105.028, 122.847, 4.797, "", "", "", "", "", "", "", "", 
  1.1673029*^7, 10.202, 25.4, 6.704, 4.393, 6885.829, 7.1, 204.299, 6.89, "", 
  "", 25.383, 1.1, 71.51}, {"BOL", "South America", "Bolivia", "2020-07-07", 
  40509., 1212., 1476., 42., 3470.307, 103.829, 126.445, 3.598, "", "", "", 
  "", "", "", "", "", 1.1673029*^7, 10.202, 25.4, 6.704, 4.393, 6885.829, 
  7.1, 204.299, 6.89, "", "", 25.383, 1.1, 71.51}, 
 {"BOL", "South America", "Bolivia", "2020-07-08", 41545., 1036., 1530., 54., 
  3559.059, 88.752, 131.071, 4.626, "", "", "", "", "", "", "", "", 
  1.1673029*^7, 10.202, 25.4, 6.704, 4.393, 6885.829, 7.1, 204.299, 6.89, "", 
  "", 25.383, 1.1, 71.51}, {"BES", "North America", 
  "Bonaire Sint Eustatius and Saba", "2020-04-02", 2., 2., 0., 0., 76.275, 
  76.275, 0., 0., "", "", "", "", "", "", "", "", 26221., "", "", "", "", "", 
  "", "", "", "", "", "", "", 77.79}, {"BES", "North America", 
  "Bonaire Sint Eustatius and Saba", "2020-04-03", 2., 0., 0., 0., 76.275, 
  0., 0., 0., "", "", "", "", "", "", "", "", 26221., "", "", "", "", "", "", 
  "", "", "", "", "", "", 77.79}, {"BES", "North America", 
  "Bonaire Sint Eustatius and Saba", "2020-04-04", 2., 0., 0., 0., 76.275, 
  0., 0., 0., "", "", "", "", "", "", "", "", 26221., "", "", "", "", "", "", 
  "", "", "", "", "", "", 77.79}, {"BES", "North America", 
  "Bonaire Sint Eustatius and Saba", "2020-04-05", 2., 0., 0., 0., 76.275, 
  0., 0., 0., "", "", "", "", "", "", "", "", 26221., "", "", "", "", "", "", 
  "", "", "", "", "", "", 77.79}, {"BES", "North America", 
  "Bonaire Sint Eustatius and Saba", "2020-04-06", 2., 0., 0., 0., 76.275, 
  0., 0., 0., "", "", "", "", "", "", "", "", 26221., "", "", "", "", "", "", 
  "", "", "", "", "", "", 77.79}, {"BES", "North America", 
  "Bonaire Sint Eustatius and Saba", "2020-04-07", 2., 0., 0., 0., 76.275, 
  0., 0., 0., "", "", "", "", "", "", "", "", 26221., "", "", "", "", "", "", 
  "", "", "", "", "", "", 77.79}, {"BES", "North America", 
  "Bonaire Sint Eustatius and Saba", "2020-04-08", 2., 0., 0., 0., 76.275, 
  0., 0., 0., "", "", "", "", "", "", "", "", 26221., "", "", "", "", "", "", 
  "", "", "", "", "", "", 77.79}, {"BES", "North America", 
  "Bonaire Sint Eustatius and Saba", "2020-04-09", 2., 0., 0., 0., 76.275, 
  0., 0., 0., "", "", "", "", "", "", "", "", 26221., "", "", "", "", "", "", 
  "", "", "", "", "", "", 77.79}, {"BES", "North America", 
  "Bonaire Sint Eustatius and Saba", "2020-04-10", 2., 0., 0., 0., 76.275, 
  0., 0., 0., "", "", "", "", "", "", "", "", 26221., "", "", "", "", "", "", 
  "", "", "", "", "", "", 77.79}, {"BES", "North America", 
  "Bonaire Sint Eustatius and Saba", "2020-04-11", 2., 0., 0., 0., 76.275, 
  0., 0., 0., "", "", "", "", "", "", "", "", 26221., "", "", "", "", "", "", 
  "", "", "", "", "", "", 77.79}, {"BES", "North America", 
  "Bonaire Sint Eustatius and Saba", "2020-04-12", 2., 0., 0., 0., 76.275, 
  0., 0., 0., "", "", "", "", "", "", "", "", 26221., "", "", "", "", "", "", 
  "", "", "", "", "", "", 77.79}, {"BES", "North America", 
  "Bonaire Sint Eustatius and Saba", "2020-04-13", 3., 1., 0., 0., 114.412, 
  38.137, 0., 0., "", "", "", "", "", "", "", "", 26221., "", "", "", "", "", 
  "", "", "", "", "", "", "", 77.79}, {"BES", "North America", 
  "Bonaire Sint Eustatius and Saba", "2020-04-14", 4., 1., 0., 0., 152.549, 
  38.137, 0., 0., "", "", "", "", "", "", "", "", 26221., "", "", "", "", "", 
  "", "", "", "", "", "", "", 77.79}, {"BES", "North America", 
  "Bonaire Sint Eustatius and Saba", "2020-04-15", 4., 0., 0., 0., 152.549, 
  0., 0., 0., "", "", "", "", "", "", "", "", 26221., "", "", "", "", "", "", 
  "", "", "", "", "", "", 77.79}, {"BES", "North America", 
  "Bonaire Sint Eustatius and Saba", "2020-04-16", 4., 0., 0., 0., 152.549, 
  0., 0., 0., "", "", "", "", "", "", "", "", 26221., "", "", "", "", "", "", 
  "", "", "", "", "", "", 77.79}, {"BES", "North America", 
  "Bonaire Sint Eustatius and Saba", "2020-04-17", 4., 0., 0., 0., 152.549, 
  0., 0., 0., "", "", "", "", "", "", "", "", 26221., "", "", "", "", "", "", 
  "", "", "", "", "", "", 77.79}, {"BES", "North America", 
  "Bonaire Sint Eustatius and Saba", "2020-04-18", 4., 0., 0., 0., 152.549, 
  0., 0., 0., "", "", "", "", "", "", "", "", 26221., "", "", "", "", "", "", 
  "", "", "", "", "", "", 77.79}, {"BES", "North America", 
  "Bonaire Sint Eustatius and Saba", "2020-04-19", 4., 0., 0., 0., 152.549, 
  0., 0., 0., "", "", "", "", "", "", "", "", 26221., "", "", "", "", "", "", 
  "", "", "", "", "", "", 77.79}, {"BES", "North America", 
  "Bonaire Sint Eustatius and Saba", "2020-04-20", 5., 1., 0., 0., 190.687, 
  38.137, 0., 0., "", "", "", "", "", "", "", "", 26221., "", "", "", "", "", 
  "", "", "", "", "", "", "", 77.79}, {"BES", "North America", 
  "Bonaire Sint Eustatius and Saba", "2020-04-21", 5., 0., 0., 0., 190.687, 
  0., 0., 0., "", "", "", "", "", "", "", "", 26221., "", "", "", "", "", "", 
  "", "", "", "", "", "", 77.79}, {"BES", "North America", 
  "Bonaire Sint Eustatius and Saba", "2020-04-22", 6., 1., 0., 0., 228.824, 
  38.137, 0., 0., "", "", "", "", "", "", "", "", 26221., "", "", "", "", "", 
  "", "", "", "", "", "", "", 77.79}, {"BES", "North America", 
  "Bonaire Sint Eustatius and Saba", "2020-04-23", 6., 0., 0., 0., 228.824, 
  0., 0., 0., "", "", "", "", "", "", "", "", 26221., "", "", "", "", "", "", 
  "", "", "", "", "", "", 77.79}, {"BES", "North America", 
  "Bonaire Sint Eustatius and Saba", "2020-04-24", 6., 0., 0., 0., 228.824, 
  0., 0., 0., "", "", "", "", "", "", "", "", 26221., "", "", "", "", "", "", 
  "", "", "", "", "", "", 77.79}, {"BES", "North America", 
  "Bonaire Sint Eustatius and Saba", "2020-04-25", 6., 0., 0., 0., 228.824, 
  0., 0., 0., "", "", "", "", "", "", "", "", 26221., "", "", "", "", "", "", 
  "", "", "", "", "", "", 77.79}, {"BES", "North America", 
  "Bonaire Sint Eustatius and Saba", "2020-04-26", 6., 0., 0., 0., 228.824, 
  0., 0., 0., "", "", "", "", "", "", "", "", 26221., "", "", "", "", "", "", 
  "", "", "", "", "", "", 77.79}, {"BES", "North America", 
  "Bonaire Sint Eustatius and Saba", "2020-04-27", 6., 0., 0., 0., 228.824, 
  0., 0., 0., "", "", "", "", "", "", "", "", 26221., "", "", "", "", "", "", 
  "", "", "", "", "", "", 77.79}, {"BES", "North America", 
  "Bonaire Sint Eustatius and Saba", "2020-04-28", 6., 0., 0., 0., 228.824, 
  0., 0., 0., "", "", "", "", "", "", "", "", 26221., "", "", "", "", "", "", 
  "", "", "", "", "", "", 77.79}, {"BES", "North America", 
  "Bonaire Sint Eustatius and Saba", "2020-04-29", 6., 0., 0., 0., 228.824, 
  0., 0., 0., "", "", "", "", "", "", "", "", 26221., "", "", "", "", "", "", 
  "", "", "", "", "", "", 77.79}, {"BES", "North America", 
  "Bonaire Sint Eustatius and Saba", "2020-04-30", 6., 0., 0., 0., 228.824, 
  0., 0., 0., "", "", "", "", "", "", "", "", 26221., "", "", "", "", "", "", 
  "", "", "", "", "", "", 77.79}, {"BES", "North America", 
  "Bonaire Sint Eustatius and Saba", "2020-05-01", 6., 0., 0., 0., 228.824, 
  0., 0., 0., "", "", "", "", "", "", "", "", 26221., "", "", "", "", "", "", 
  "", "", "", "", "", "", 77.79}, {"BES", "North America", 
  "Bonaire Sint Eustatius and Saba", "2020-05-02", 6., 0., 0., 0., 228.824, 
  0., 0., 0., "", "", "", "", "", "", "", "", 26221., "", "", "", "", "", "", 
  "", "", "", "", "", "", 77.79}, {"BES", "North America", 
  "Bonaire Sint Eustatius and Saba", "2020-05-03", 6., 0., 0., 0., 228.824, 
  0., 0., 0., "", "", "", "", "", "", "", "", 26221., "", "", "", "", "", "", 
  "", "", "", "", "", "", 77.79}, {"BES", "North America", 
  "Bonaire Sint Eustatius and Saba", "2020-05-04", 6., 0., 0., 0., 228.824, 
  0., 0., 0., "", "", "", "", "", "", "", "", 26221., "", "", "", "", "", "", 
  "", "", "", "", "", "", 77.79}, {"BES", "North America", 
  "Bonaire Sint Eustatius and Saba", "2020-05-05", 6., 0., 0., 0., 228.824, 
  0., 0., 0., "", "", "", "", "", "", "", "", 26221., "", "", "", "", "", "", 
  "", "", "", "", "", "", 77.79}, {"BES", "North America", 
  "Bonaire Sint Eustatius and Saba", "2020-05-06", 6., 0., 0., 0., 228.824, 
  0., 0., 0., "", "", "", "", "", "", "", "", 26221., "", "", "", "", "", "", 
  "", "", "", "", "", "", 77.79}, {"BES", "North America", 
  "Bonaire Sint Eustatius and Saba", "2020-05-07", 6., 0., 0., 0., 228.824, 
  0., 0., 0., "", "", "", "", "", "", "", "", 26221., "", "", "", "", "", "", 
  "", "", "", "", "", "", 77.79}, {"BES", "North America", 
  "Bonaire Sint Eustatius and Saba", "2020-05-08", 6., 0., 0., 0., 228.824, 
  0., 0., 0., "", "", "", "", "", "", "", "", 26221., "", "", "", "", "", "", 
  "", "", "", "", "", "", 77.79}, {"BES", "North America", 
  "Bonaire Sint Eustatius and Saba", "2020-05-09", 6., 0., 0., 0., 228.824, 
  0., 0., 0., "", "", "", "", "", "", "", "", 26221., "", "", "", "", "", "", 
  "", "", "", "", "", "", 77.79}, {"BES", "North America", 
  "Bonaire Sint Eustatius and Saba", "2020-05-10", 6., 0., 0., 0., 228.824, 
  0., 0., 0., "", "", "", "", "", "", "", "", 26221., "", "", "", "", "", "", 
  "", "", "", "", "", "", 77.79}, {"BES", "North America", 
  "Bonaire Sint Eustatius and Saba", "2020-05-11", 6., 0., 0., 0., 228.824, 
  0., 0., 0., "", "", "", "", "", "", "", "", 26221., "", "", "", "", "", "", 
  "", "", "", "", "", "", 77.79}, {"BES", "North America", 
  "Bonaire Sint Eustatius and Saba", "2020-05-12", 6., 0., 0., 0., 228.824, 
  0., 0., 0., "", "", "", "", "", "", "", "", 26221., "", "", "", "", "", "", 
  "", "", "", "", "", "", 77.79}, {"BES", "North America", 
  "Bonaire Sint Eustatius and Saba", "2020-05-13", 6., 0., 0., 0., 228.824, 
  0., 0., 0., "", "", "", "", "", "", "", "", 26221., "", "", "", "", "", "", 
  "", "", "", "", "", "", 77.79}, {"BES", "North America", 
  "Bonaire Sint Eustatius and Saba", "2020-05-14", 6., 0., 0., 0., 228.824, 
  0., 0., 0., "", "", "", "", "", "", "", "", 26221., "", "", "", "", "", "", 
  "", "", "", "", "", "", 77.79}, {"BES", "North America", 
  "Bonaire Sint Eustatius and Saba", "2020-05-15", 6., 0., 0., 0., 228.824, 
  0., 0., 0., "", "", "", "", "", "", "", "", 26221., "", "", "", "", "", "", 
  "", "", "", "", "", "", 77.79}, {"BES", "North America", 
  "Bonaire Sint Eustatius and Saba", "2020-05-16", 6., 0., 0., 0., 228.824, 
  0., 0., 0., "", "", "", "", "", "", "", "", 26221., "", "", "", "", "", "", 
  "", "", "", "", "", "", 77.79}, {"BES", "North America", 
  "Bonaire Sint Eustatius and Saba", "2020-05-17", 6., 0., 0., 0., 228.824, 
  0., 0., 0., "", "", "", "", "", "", "", "", 26221., "", "", "", "", "", "", 
  "", "", "", "", "", "", 77.79}, {"BES", "North America", 
  "Bonaire Sint Eustatius and Saba", "2020-05-18", 6., 0., 0., 0., 228.824, 
  0., 0., 0., "", "", "", "", "", "", "", "", 26221., "", "", "", "", "", "", 
  "", "", "", "", "", "", 77.79}, {"BES", "North America", 
  "Bonaire Sint Eustatius and Saba", "2020-05-19", 6., 0., 0., 0., 228.824, 
  0., 0., 0., "", "", "", "", "", "", "", "", 26221., "", "", "", "", "", "", 
  "", "", "", "", "", "", 77.79}, {"BES", "North America", 
  "Bonaire Sint Eustatius and Saba", "2020-05-20", 6., 0., 0., 0., 228.824, 
  0., 0., 0., "", "", "", "", "", "", "", "", 26221., "", "", "", "", "", "", 
  "", "", "", "", "", "", 77.79}, {"BES", "North America", 
  "Bonaire Sint Eustatius and Saba", "2020-05-21", 6., 0., 0., 0., 228.824, 
  0., 0., 0., "", "", "", "", "", "", "", "", 26221., "", "", "", "", "", "", 
  "", "", "", "", "", "", 77.79}, {"BES", "North America", 
  "Bonaire Sint Eustatius and Saba", "2020-05-22", 6., 0., 0., 0., 228.824, 
  0., 0., 0., "", "", "", "", "", "", "", "", 26221., "", "", "", "", "", "", 
  "", "", "", "", "", "", 77.79}, {"BES", "North America", 
  "Bonaire Sint Eustatius and Saba", "2020-05-23", 6., 0., 0., 0., 228.824, 
  0., 0., 0., "", "", "", "", "", "", "", "", 26221., "", "", "", "", "", "", 
  "", "", "", "", "", "", 77.79}, {"BES", "North America", 
  "Bonaire Sint Eustatius and Saba", "2020-05-24", 6., 0., 0., 0., 228.824, 
  0., 0., 0., "", "", "", "", "", "", "", "", 26221., "", "", "", "", "", "", 
  "", "", "", "", "", "", 77.79}, {"BES", "North America", 
  "Bonaire Sint Eustatius and Saba", "2020-05-25", 7., 1., 0., 0., 266.962, 
  38.137, 0., 0., "", "", "", "", "", "", "", "", 26221., "", "", "", "", "", 
  "", "", "", "", "", "", "", 77.79}, {"BES", "North America", 
  "Bonaire Sint Eustatius and Saba", "2020-05-26", 7., 0., 0., 0., 266.962, 
  0., 0., 0., "", "", "", "", "", "", "", "", 26221., "", "", "", "", "", "", 
  "", "", "", "", "", "", 77.79}, {"BES", "North America", 
  "Bonaire Sint Eustatius and Saba", "2020-05-27", 7., 0., 0., 0., 266.962, 
  0., 0., 0., "", "", "", "", "", "", "", "", 26221., "", "", "", "", "", "", 
  "", "", "", "", "", "", 77.79}, {"BES", "North America", 
  "Bonaire Sint Eustatius and Saba", "2020-05-28", 7., 0., 0., 0., 266.962, 
  0., 0., 0., "", "", "", "", "", "", "", "", 26221., "", "", "", "", "", "", 
  "", "", "", "", "", "", 77.79}, {"BES", "North America", 
  "Bonaire Sint Eustatius and Saba", "2020-05-29", 7., 0., 0., 0., 266.962, 
  0., 0., 0., "", "", "", "", "", "", "", "", 26221., "", "", "", "", "", "", 
  "", "", "", "", "", "", 77.79}, {"BES", "North America", 
  "Bonaire Sint Eustatius and Saba", "2020-05-30", 7., 0., 0., 0., 266.962, 
  0., 0., 0., "", "", "", "", "", "", "", "", 26221., "", "", "", "", "", "", 
  "", "", "", "", "", "", 77.79}, {"BES", "North America", 
  "Bonaire Sint Eustatius and Saba", "2020-05-31", 7., 0., 0., 0., 266.962, 
  0., 0., 0., "", "", "", "", "", "", "", "", 26221., "", "", "", "", "", "", 
  "", "", "", "", "", "", 77.79}, {"BES", "North America", 
  "Bonaire Sint Eustatius and Saba", "2020-06-01", 7., 0., 0., 0., 266.962, 
  0., 0., 0., "", "", "", "", "", "", "", "", 26221., "", "", "", "", "", "", 
  "", "", "", "", "", "", 77.79}, {"BES", "North America", 
  "Bonaire Sint Eustatius and Saba", "2020-06-02", 7., 0., 0., 0., 266.962, 
  0., 0., 0., "", "", "", "", "", "", "", "", 26221., "", "", "", "", "", "", 
  "", "", "", "", "", "", 77.79}, {"BES", "North America", 
  "Bonaire Sint Eustatius and Saba", "2020-06-03", 7., 0., 0., 0., 266.962, 
  0., 0., 0., "", "", "", "", "", "", "", "", 26221., "", "", "", "", "", "", 
  "", "", "", "", "", "", 77.79}, {"BES", "North America", 
  "Bonaire Sint Eustatius and Saba", "2020-06-04", 7., 0., 0., 0., 266.962, 
  0., 0., 0., "", "", "", "", "", "", "", "", 26221., "", "", "", "", "", "", 
  "", "", "", "", "", "", 77.79}, {"BES", "North America", 
  "Bonaire Sint Eustatius and Saba", "2020-06-05", 7., 0., 0., 0., 266.962, 
  0., 0., 0., "", "", "", "", "", "", "", "", 26221., "", "", "", "", "", "", 
  "", "", "", "", "", "", 77.79}, {"BES", "North America", 
  "Bonaire Sint Eustatius and Saba", "2020-06-06", 7., 0., 0., 0., 266.962, 
  0., 0., 0., "", "", "", "", "", "", "", "", 26221., "", "", "", "", "", "", 
  "", "", "", "", "", "", 77.79}, {"BES", "North America", 
  "Bonaire Sint Eustatius and Saba", "2020-06-07", 7., 0., 0., 0., 266.962, 
  0., 0., 0., "", "", "", "", "", "", "", "", 26221., "", "", "", "", "", "", 
  "", "", "", "", "", "", 77.79}, {"BES", "North America", 
  "Bonaire Sint Eustatius and Saba", "2020-06-08", 7., 0., 0., 0., 266.962, 
  0., 0., 0., "", "", "", "", "", "", "", "", 26221., "", "", "", "", "", "", 
  "", "", "", "", "", "", 77.79}, {"BES", "North America", 
  "Bonaire Sint Eustatius and Saba", "2020-06-09", 7., 0., 0., 0., 266.962, 
  0., 0., 0., "", "", "", "", "", "", "", "", 26221., "", "", "", "", "", "", 
  "", "", "", "", "", "", 77.79}, {"BES", "North America", 
  "Bonaire Sint Eustatius and Saba", "2020-06-10", 7., 0., 0., 0., 266.962, 
  0., 0., 0., "", "", "", "", "", "", "", "", 26221., "", "", "", "", "", "", 
  "", "", "", "", "", "", 77.79}, {"BES", "North America", 
  "Bonaire Sint Eustatius and Saba", "2020-06-11", 7., 0., 0., 0., 266.962, 
  0., 0., 0., "", "", "", "", "", "", "", "", 26221., "", "", "", "", "", "", 
  "", "", "", "", "", "", 77.79}, {"BES", "North America", 
  "Bonaire Sint Eustatius and Saba", "2020-06-12", 7., 0., 0., 0., 266.962, 
  0., 0., 0., "", "", "", "", "", "", "", "", 26221., "", "", "", "", "", "", 
  "", "", "", "", "", "", 77.79}, {"BES", "North America", 
  "Bonaire Sint Eustatius and Saba", "2020-06-13", 7., 0., 0., 0., 266.962, 
  0., 0., 0., "", "", "", "", "", "", "", "", 26221., "", "", "", "", "", "", 
  "", "", "", "", "", "", 77.79}, {"BES", "North America", 
  "Bonaire Sint Eustatius and Saba", "2020-06-14", 7., 0., 0., 0., 266.962, 
  0., 0., 0., "", "", "", "", "", "", "", "", 26221., "", "", "", "", "", "", 
  "", "", "", "", "", "", 77.79}, {"BES", "North America", 
  "Bonaire Sint Eustatius and Saba", "2020-06-15", 7., 0., 0., 0., 266.962, 
  0., 0., 0., "", "", "", "", "", "", "", "", 26221., "", "", "", "", "", "", 
  "", "", "", "", "", "", 77.79}, {"BES", "North America", 
  "Bonaire Sint Eustatius and Saba", "2020-06-16", 7., 0., 0., 0., 266.962, 
  0., 0., 0., "", "", "", "", "", "", "", "", 26221., "", "", "", "", "", "", 
  "", "", "", "", "", "", 77.79}, {"BES", "North America", 
  "Bonaire Sint Eustatius and Saba", "2020-06-17", 7., 0., 0., 0., 266.962, 
  0., 0., 0., "", "", "", "", "", "", "", "", 26221., "", "", "", "", "", "", 
  "", "", "", "", "", "", 77.79}, {"BES", "North America", 
  "Bonaire Sint Eustatius and Saba", "2020-06-18", 7., 0., 0., 0., 266.962, 
  0., 0., 0., "", "", "", "", "", "", "", "", 26221., "", "", "", "", "", "", 
  "", "", "", "", "", "", 77.79}, {"BES", "North America", 
  "Bonaire Sint Eustatius and Saba", "2020-06-19", 7., 0., 0., 0., 266.962, 
  0., 0., 0., "", "", "", "", "", "", "", "", 26221., "", "", "", "", "", "", 
  "", "", "", "", "", "", 77.79}, {"BES", "North America", 
  "Bonaire Sint Eustatius and Saba", "2020-06-20", 7., 0., 0., 0., 266.962, 
  0., 0., 0., "", "", "", "", "", "", "", "", 26221., "", "", "", "", "", "", 
  "", "", "", "", "", "", 77.79}, {"BES", "North America", 
  "Bonaire Sint Eustatius and Saba", "2020-06-21", 7., 0., 0., 0., 266.962, 
  0., 0., 0., "", "", "", "", "", "", "", "", 26221., "", "", "", "", "", "", 
  "", "", "", "", "", "", 77.79}, {"BES", "North America", 
  "Bonaire Sint Eustatius and Saba", "2020-06-22", 7., 0., 0., 0., 266.962, 
  0., 0., 0., "", "", "", "", "", "", "", "", 26221., "", "", "", "", "", "", 
  "", "", "", "", "", "", 77.79}, {"BES", "North America", 
  "Bonaire Sint Eustatius and Saba", "2020-06-23", 7., 0., 0., 0., 266.962, 
  0., 0., 0., "", "", "", "", "", "", "", "", 26221., "", "", "", "", "", "", 
  "", "", "", "", "", "", 77.79}, {"BES", "North America", 
  "Bonaire Sint Eustatius and Saba", "2020-06-24", 7., 0., 0., 0., 266.962, 
  0., 0., 0., "", "", "", "", "", "", "", "", 26221., "", "", "", "", "", "", 
  "", "", "", "", "", "", 77.79}, {"BES", "North America", 
  "Bonaire Sint Eustatius and Saba", "2020-06-25", 7., 0., 0., 0., 266.962, 
  0., 0., 0., "", "", "", "", "", "", "", "", 26221., "", "", "", "", "", "", 
  "", "", "", "", "", "", 77.79}, {"BES", "North America", 
  "Bonaire Sint Eustatius and Saba", "2020-06-26", 7., 0., 0., 0., 266.962, 
  0., 0., 0., "", "", "", "", "", "", "", "", 26221., "", "", "", "", "", "", 
  "", "", "", "", "", "", 77.79}, {"BES", "North America", 
  "Bonaire Sint Eustatius and Saba", "2020-06-27", 7., 0., 0., 0., 266.962, 
  0., 0., 0., "", "", "", "", "", "", "", "", 26221., "", "", "", "", "", "", 
  "", "", "", "", "", "", 77.79}, {"BES", "North America", 
  "Bonaire Sint Eustatius and Saba", "2020-06-28", 7., 0., 0., 0., 266.962, 
  0., 0., 0., "", "", "", "", "", "", "", "", 26221., "", "", "", "", "", "", 
  "", "", "", "", "", "", 77.79}, {"BES", "North America", 
  "Bonaire Sint Eustatius and Saba", "2020-06-29", 7., 0., 0., 0., 266.962, 
  0., 0., 0., "", "", "", "", "", "", "", "", 26221., "", "", "", "", "", "", 
  "", "", "", "", "", "", 77.79}, {"BES", "North America", 
  "Bonaire Sint Eustatius and Saba", "2020-06-30", 7., 0., 0., 0., 266.962, 
  0., 0., 0., "", "", "", "", "", "", "", "", 26221., "", "", "", "", "", "", 
  "", "", "", "", "", "", 77.79}, {"BES", "North America", 
  "Bonaire Sint Eustatius and Saba", "2020-07-01", 7., 0., 0., 0., 266.962, 
  0., 0., 0., "", "", "", "", "", "", "", "", 26221., "", "", "", "", "", "", 
  "", "", "", "", "", "", 77.79}, {"BES", "North America", 
  "Bonaire Sint Eustatius and Saba", "2020-07-02", 7., 0., 0., 0., 266.962, 
  0., 0., 0., "", "", "", "", "", "", "", "", 26221., "", "", "", "", "", "", 
  "", "", "", "", "", "", 77.79}, {"BES", "North America", 
  "Bonaire Sint Eustatius and Saba", "2020-07-03", 7., 0., 0., 0., 266.962, 
  0., 0., 0., "", "", "", "", "", "", "", "", 26221., "", "", "", "", "", "", 
  "", "", "", "", "", "", 77.79}, {"BES", "North America", 
  "Bonaire Sint Eustatius and Saba", "2020-07-04", 7., 0., 0., 0., 266.962, 
  0., 0., 0., "", "", "", "", "", "", "", "", 26221., "", "", "", "", "", "", 
  "", "", "", "", "", "", 77.79}, {"BES", "North America", 
  "Bonaire Sint Eustatius and Saba", "2020-07-05", 7., 0., 0., 0., 266.962, 
  0., 0., 0., "", "", "", "", "", "", "", "", 26221., "", "", "", "", "", "", 
  "", "", "", "", "", "", 77.79}, {"BES", "North America", 
  "Bonaire Sint Eustatius and Saba", "2020-07-06", 7., 0., 0., 0., 266.962, 
  0., 0., 0., "", "", "", "", "", "", "", "", 26221., "", "", "", "", "", "", 
  "", "", "", "", "", "", 77.79}, {"BES", "North America", 
  "Bonaire Sint Eustatius and Saba", "2020-07-07", 7., 0., 0., 0., 266.962, 
  0., 0., 0., "", "", "", "", "", "", "", "", 26221., "", "", "", "", "", "", 
  "", "", "", "", "", "", 77.79}, {"BES", "North America", 
  "Bonaire Sint Eustatius and Saba", "2020-07-08", 7., 0., 0., 0., 266.962, 
  0., 0., 0., "", "", "", "", "", "", "", "", 26221., "", "", "", "", "", "", 
  "", "", "", "", "", "", 77.79}, {"BIH", "Europe", "Bosnia and Herzegovina", 
  "2020-03-06", 2., 2., 0., 0., 0.61, 0.61, 0., 0., "", "", "", "", "", "", 
  "", 11.11, 3.280815*^6, 68.496, 42.5, 16.569, 10.711, 11713.895, 0.2, 
  329.635, 10.08, 30.2, 47.7, 97.164, 3.5, 77.4}, 
 {"BIH", "Europe", "Bosnia and Herzegovina", "2020-03-12", 3., 1., 0., 0., 
  0.914, 0.305, 0., 0., "", "", "", "", "", "", "", 45.83, 3.280815*^6, 
  68.496, 42.5, 16.569, 10.711, 11713.895, 0.2, 329.635, 10.08, 30.2, 47.7, 
  97.164, 3.5, 77.4}, {"BIH", "Europe", "Bosnia and Herzegovina", 
  "2020-03-13", 3., 0., 0., 0., 0.914, 0., 0., 0., "", "", "", "", "", "", 
  "", 45.83, 3.280815*^6, 68.496, 42.5, 16.569, 10.711, 11713.895, 0.2, 
  329.635, 10.08, 30.2, 47.7, 97.164, 3.5, 77.4}, 
 {"BIH", "Europe", "Bosnia and Herzegovina", "2020-03-16", 18., 15., 0., 0., 
  5.486, 4.572, 0., 0., "", "", "", "", "", "", "", 51.39, 3.280815*^6, 
  68.496, 42.5, 16.569, 10.711, 11713.895, 0.2, 329.635, 10.08, 30.2, 47.7, 
  97.164, 3.5, 77.4}, {"BIH", "Europe", "Bosnia and Herzegovina", 
  "2020-03-17", 21., 3., 0., 0., 6.401, 0.914, 0., 0., "", "", "", "", "", 
  "", "", 70.83, 3.280815*^6, 68.496, 42.5, 16.569, 10.711, 11713.895, 0.2, 
  329.635, 10.08, 30.2, 47.7, 97.164, 3.5, 77.4}, 
 {"BIH", "Europe", "Bosnia and Herzegovina", "2020-03-18", 21., 0., 0., 0., 
  6.401, 0., 0., 0., "", "", "", "", "", "", "", 77.78, 3.280815*^6, 68.496, 
  42.5, 16.569, 10.711, 11713.895, 0.2, 329.635, 10.08, 30.2, 47.7, 97.164, 
  3.5, 77.4}, {"BIH", "Europe", "Bosnia and Herzegovina", "2020-03-19", 36., 
  15., 0., 0., 10.973, 4.572, 0., 0., "", "", "", "", "", "", "", 77.78, 
  3.280815*^6, 68.496, 42.5, 16.569, 10.711, 11713.895, 0.2, 329.635, 10.08, 
  30.2, 47.7, 97.164, 3.5, 77.4}, {"BIH", "Europe", "Bosnia and Herzegovina", 
  "2020-03-20", 44., 8., 0., 0., 13.411, 2.438, 0., 0., "", "", "", "", "", 
  "", "", 89.81, 3.280815*^6, 68.496, 42.5, 16.569, 10.711, 11713.895, 0.2, 
  329.635, 10.08, 30.2, 47.7, 97.164, 3.5, 77.4}, 
 {"BIH", "Europe", "Bosnia and Herzegovina", "2020-03-21", 44., 0., 0., 0., 
  13.411, 0., 0., 0., "", "", "", "", "", "", "", 89.81, 3.280815*^6, 68.496, 
  42.5, 16.569, 10.711, 11713.895, 0.2, 329.635, 10.08, 30.2, 47.7, 97.164, 
  3.5, 77.4}, {"BIH", "Europe", "Bosnia and Herzegovina", "2020-03-22", 92., 
  48., 1., 1., 28.042, 14.631, 0.305, 0.305, "", "", "", "", "", "", "", 
  89.81, 3.280815*^6, 68.496, 42.5, 16.569, 10.711, 11713.895, 0.2, 329.635, 
  10.08, 30.2, 47.7, 97.164, 3.5, 77.4}, {"BIH", "Europe", 
  "Bosnia and Herzegovina", "2020-03-23", 125., 33., 1., 0., 38.1, 10.058, 
  0.305, 0., "", "", "", "", "", "", "", 89.81, 3.280815*^6, 68.496, 42.5, 
  16.569, 10.711, 11713.895, 0.2, 329.635, 10.08, 30.2, 47.7, 97.164, 3.5, 
  77.4}, {"BIH", "Europe", "Bosnia and Herzegovina", "2020-03-24", 129., 4., 
  1., 0., 39.319, 1.219, 0.305, 0., "", "", "", "", "", "", "", 89.81, 
  3.280815*^6, 68.496, 42.5, 16.569, 10.711, 11713.895, 0.2, 329.635, 10.08, 
  30.2, 47.7, 97.164, 3.5, 77.4}, {"BIH", "Europe", "Bosnia and Herzegovina", 
  "2020-03-25", 162., 33., 2., 1., 49.378, 10.058, 0.61, 0.305, "", "", "", 
  "", "", "", "", 89.81, 3.280815*^6, 68.496, 42.5, 16.569, 10.711, 
  11713.895, 0.2, 329.635, 10.08, 30.2, 47.7, 97.164, 3.5, 77.4}, 
 {"BIH", "Europe", "Bosnia and Herzegovina", "2020-03-26", 181., 19., 3., 1., 
  55.169, 5.791, 0.914, 0.305, "", "", "", "", "", "", "", 89.81, 
  3.280815*^6, 68.496, 42.5, 16.569, 10.711, 11713.895, 0.2, 329.635, 10.08, 
  30.2, 47.7, 97.164, 3.5, 77.4}, {"BIH", "Europe", "Bosnia and Herzegovina", 
  "2020-03-27", 181., 0., 3., 0., 55.169, 0., 0.914, 0., "", "", "", "", "", 
  "", "", 89.81, 3.280815*^6, 68.496, 42.5, 16.569, 10.711, 11713.895, 0.2, 
  329.635, 10.08, 30.2, 47.7, 97.164, 3.5, 77.4}, 
 {"BIH", "Europe", "Bosnia and Herzegovina", "2020-03-28", 229., 48., 3., 0., 
  69.8, 14.631, 0.914, 0., "", "", "", "", "", "", "", 89.81, 3.280815*^6, 
  68.496, 42.5, 16.569, 10.711, 11713.895, 0.2, 329.635, 10.08, 30.2, 47.7, 
  97.164, 3.5, 77.4}, {"BIH", "Europe", "Bosnia and Herzegovina", 
  "2020-03-29", 257., 28., 5., 2., 78.334, 8.534, 1.524, 0.61, "", "", "", 
  "", "", "", "", 89.81, 3.280815*^6, 68.496, 42.5, 16.569, 10.711, 
  11713.895, 0.2, 329.635, 10.08, 30.2, 47.7, 97.164, 3.5, 77.4}, 
 {"BIH", "Europe", "Bosnia and Herzegovina", "2020-03-30", 323., 66., 6., 1., 
  98.451, 20.117, 1.829, 0.305, "", "", "", "", "", "", "", 89.81, 
  3.280815*^6, 68.496, 42.5, 16.569, 10.711, 11713.895, 0.2, 329.635, 10.08, 
  30.2, 47.7, 97.164, 3.5, 77.4}, {"BIH", "Europe", "Bosnia and Herzegovina", 
  "2020-03-31", 353., 30., 8., 2., 107.595, 9.144, 2.438, 0.61, "", "", "", 
  "", "", "", "", 89.81, 3.280815*^6, 68.496, 42.5, 16.569, 10.711, 
  11713.895, 0.2, 329.635, 10.08, 30.2, 47.7, 97.164, 3.5, 77.4}, 
 {"BIH", "Europe", "Bosnia and Herzegovina", "2020-04-01", 413., 60., 12., 
  4., 125.883, 18.288, 3.658, 1.219, "", "", "", "", "", "", "", 89.81, 
  3.280815*^6, 68.496, 42.5, 16.569, 10.711, 11713.895, 0.2, 329.635, 10.08, 
  30.2, 47.7, 97.164, 3.5, 77.4}, {"BIH", "Europe", "Bosnia and Herzegovina", 
  "2020-04-02", 464., 51., 13., 1., 141.428, 15.545, 3.962, 0.305, "", "", 
  "", "", "", "", "", 89.81, 3.280815*^6, 68.496, 42.5, 16.569, 10.711, 
  11713.895, 0.2, 329.635, 10.08, 30.2, 47.7, 97.164, 3.5, 77.4}, 
 {"BIH", "Europe", "Bosnia and Herzegovina", "2020-04-03", 532., 68., 17., 
  4., 162.155, 20.727, 5.182, 1.219, "", "", "", "", "", "", "", 89.81, 
  3.280815*^6, 68.496, 42.5, 16.569, 10.711, 11713.895, 0.2, 329.635, 10.08, 
  30.2, 47.7, 97.164, 3.5, 77.4}, {"BIH", "Europe", "Bosnia and Herzegovina", 
  "2020-04-04", 586., 54., 18., 1., 178.614, 16.459, 5.486, 0.305, "", "", 
  "", "", "", "", "", 89.81, 3.280815*^6, 68.496, 42.5, 16.569, 10.711, 
  11713.895, 0.2, 329.635, 10.08, 30.2, 47.7, 97.164, 3.5, 77.4}, 
 {"BIH", "Europe", "Bosnia and Herzegovina", "2020-04-05", 632., 46., 21., 
  3., 192.635, 14.021, 6.401, 0.914, "", "", "", "", "", "", "", 89.81, 
  3.280815*^6, 68.496, 42.5, 16.569, 10.711, 11713.895, 0.2, 329.635, 10.08, 
  30.2, 47.7, 97.164, 3.5, 77.4}, {"BIH", "Europe", "Bosnia and Herzegovina", 
  "2020-04-06", 663., 31., 24., 3., 202.084, 9.449, 7.315, 0.914, "", "", "", 
  "", "", "", "", 89.81, 3.280815*^6, 68.496, 42.5, 16.569, 10.711, 
  11713.895, 0.2, 329.635, 10.08, 30.2, 47.7, 97.164, 3.5, 77.4}, 
 {"BIH", "Europe", "Bosnia and Herzegovina", "2020-04-07", 695., 32., 28., 
  4., 211.838, 9.754, 8.534, 1.219, "", "", "", "", "", "", "", 89.81, 
  3.280815*^6, 68.496, 42.5, 16.569, 10.711, 11713.895, 0.2, 329.635, 10.08, 
  30.2, 47.7, 97.164, 3.5, 77.4}, {"BIH", "Europe", "Bosnia and Herzegovina", 
  "2020-04-08", 781., 86., 32., 4., 238.051, 26.213, 9.754, 1.219, "", "", 
  "", "", "", "", "", 89.81, 3.280815*^6, 68.496, 42.5, 16.569, 10.711, 
  11713.895, 0.2, 329.635, 10.08, 30.2, 47.7, 97.164, 3.5, 77.4}, 
 {"BIH", "Europe", "Bosnia and Herzegovina", "2020-04-09", 816., 35., 35., 
  3., 248.719, 10.668, 10.668, 0.914, "", "", "", "", "", "", "", 89.81, 
  3.280815*^6, 68.496, 42.5, 16.569, 10.711, 11713.895, 0.2, 329.635, 10.08, 
  30.2, 47.7, 97.164, 3.5, 77.4}, {"BIH", "Europe", "Bosnia and Herzegovina", 
  "2020-04-10", 875., 59., 36., 1., 266.702, 17.983, 10.973, 0.305, "", "", 
  "", "", "", "", "", 92.59, 3.280815*^6, 68.496, 42.5, 16.569, 10.711, 
  11713.895, 0.2, 329.635, 10.08, 30.2, 47.7, 97.164, 3.5, 77.4}, 
 {"BIH", "Europe", "Bosnia and Herzegovina", "2020-04-11", 901., 26., 37., 
  1., 274.627, 7.925, 11.278, 0.305, "", "", "", "", "", "", "", 92.59, 
  3.280815*^6, 68.496, 42.5, 16.569, 10.711, 11713.895, 0.2, 329.635, 10.08, 
  30.2, 47.7, 97.164, 3.5, 77.4}, {"BIH", "Europe", "Bosnia and Herzegovina", 
  "2020-04-12", 948., 47., 37., 0., 288.953, 14.326, 11.278, 0., "", "", "", 
  "", "", "", "", 92.59, 3.280815*^6, 68.496, 42.5, 16.569, 10.711, 
  11713.895, 0.2, 329.635, 10.08, 30.2, 47.7, 97.164, 3.5, 77.4}, 
 {"BIH", "Europe", "Bosnia and Herzegovina", "2020-04-13", 1007., 59., 38., 
  1., 306.936, 17.983, 11.582, 0.305, "", "", "", "", "", "", "", 92.59, 
  3.280815*^6, 68.496, 42.5, 16.569, 10.711, 11713.895, 0.2, 329.635, 10.08, 
  30.2, 47.7, 97.164, 3.5, 77.4}, {"BIH", "Europe", "Bosnia and Herzegovina", 
  "2020-04-14", 1028., 21., 38., 0., 313.337, 6.401, 11.582, 0., "", "", "", 
  "", "", "", "", 92.59, 3.280815*^6, 68.496, 42.5, 16.569, 10.711, 
  11713.895, 0.2, 329.635, 10.08, 30.2, 47.7, 97.164, 3.5, 77.4}, 
 {"BIH", "Europe", "Bosnia and Herzegovina", "2020-04-15", 1073., 45., 39., 
  1., 327.053, 13.716, 11.887, 0.305, "", "", "", "", "", "", "", 92.59, 
  3.280815*^6, 68.496, 42.5, 16.569, 10.711, 11713.895, 0.2, 329.635, 10.08, 
  30.2, 47.7, 97.164, 3.5, 77.4}, {"BIH", "Europe", "Bosnia and Herzegovina", 
  "2020-04-16", 1100., 27., 40., 1., 335.283, 8.23, 12.192, 0.305, "", "", 
  "", "", "", "", "", 92.59, 3.280815*^6, 68.496, 42.5, 16.569, 10.711, 
  11713.895, 0.2, 329.635, 10.08, 30.2, 47.7, 97.164, 3.5, 77.4}, 
 {"BIH", "Europe", "Bosnia and Herzegovina", "2020-04-17", 1152., 52., 41., 
  1., 351.132, 15.85, 12.497, 0.305, "", "", "", "", "", "", "", 92.59, 
  3.280815*^6, 68.496, 42.5, 16.569, 10.711, 11713.895, 0.2, 329.635, 10.08, 
  30.2, 47.7, 97.164, 3.5, 77.4}, {"BIH", "Europe", "Bosnia and Herzegovina", 
  "2020-04-18", 1210., 58., 44., 3., 368.811, 17.679, 13.411, 0.914, "", "", 
  "", "", "", "", "", 92.59, 3.280815*^6, 68.496, 42.5, 16.569, 10.711, 
  11713.895, 0.2, 329.635, 10.08, 30.2, 47.7, 97.164, 3.5, 77.4}, 
 {"BIH", "Europe", "Bosnia and Herzegovina", "2020-04-19", 1254., 44., 45., 
  1., 382.222, 13.411, 13.716, 0.305, "", "", "", "", "", "", "", 92.59, 
  3.280815*^6, 68.496, 42.5, 16.569, 10.711, 11713.895, 0.2, 329.635, 10.08, 
  30.2, 47.7, 97.164, 3.5, 77.4}, {"BIH", "Europe", "Bosnia and Herzegovina", 
  "2020-04-20", 1269., 15., 46., 1., 386.794, 4.572, 14.021, 0.305, "", "", 
  "", "", "", "", "", 92.59, 3.280815*^6, 68.496, 42.5, 16.569, 10.711, 
  11713.895, 0.2, 329.635, 10.08, 30.2, 47.7, 97.164, 3.5, 77.4}, 
 {"BIH", "Europe", "Bosnia and Herzegovina", "2020-04-21", 1300., 31., 48., 
  2., 396.243, 9.449, 14.631, 0.61, "", "", "", "", "", "", "", 92.59, 
  3.280815*^6, 68.496, 42.5, 16.569, 10.711, 11713.895, 0.2, 329.635, 10.08, 
  30.2, 47.7, 97.164, 3.5, 77.4}, {"BIH", "Europe", "Bosnia and Herzegovina", 
  "2020-04-22", 1340., 40., 50., 2., 408.435, 12.192, 15.24, 0.61, "", "", 
  "", "", "", "", "", 92.59, 3.280815*^6, 68.496, 42.5, 16.569, 10.711, 
  11713.895, 0.2, 329.635, 10.08, 30.2, 47.7, 97.164, 3.5, 77.4}, 
 {"BIH", "Europe", "Bosnia and Herzegovina", "2020-04-23", 1367., 27., 52., 
  2., 416.665, 8.23, 15.85, 0.61, "", "", "", "", "", "", "", 92.59, 
  3.280815*^6, 68.496, 42.5, 16.569, 10.711, 11713.895, 0.2, 329.635, 10.08, 
  30.2, 47.7, 97.164, 3.5, 77.4}, {"BIH", "Europe", "Bosnia and Herzegovina", 
  "2020-04-24", 1413., 46., 53., 1., 430.686, 14.021, 16.155, 0.305, "", "", 
  "", "", "", "", "", 90.74, 3.280815*^6, 68.496, 42.5, 16.569, 10.711, 
  11713.895, 0.2, 329.635, 10.08, 30.2, 47.7, 97.164, 3.5, 77.4}, 
 {"BIH", "Europe", "Bosnia and Herzegovina", "2020-04-25", 1420., 7., 54., 
  1., 432.819, 2.134, 16.459, 0.305, "", "", "", "", "", "", "", 90.74, 
  3.280815*^6, 68.496, 42.5, 16.569, 10.711, 11713.895, 0.2, 329.635, 10.08, 
  30.2, 47.7, 97.164, 3.5, 77.4}, {"BIH", "Europe", "Bosnia and Herzegovina", 
  "2020-04-26", 1485., 65., 56., 2., 452.631, 19.812, 17.069, 0.61, "", "", 
  "", "", "", "", "", 90.74, 3.280815*^6, 68.496, 42.5, 16.569, 10.711, 
  11713.895, 0.2, 329.635, 10.08, 30.2, 47.7, 97.164, 3.5, 77.4}, 
 {"BIH", "Europe", "Bosnia and Herzegovina", "2020-04-27", 1516., 31., 58., 
  2., 462.08, 9.449, 17.679, 0.61, "", "", "", "", "", "", "", 90.74, 
  3.280815*^6, 68.496, 42.5, 16.569, 10.711, 11713.895, 0.2, 329.635, 10.08, 
  30.2, 47.7, 97.164, 3.5, 77.4}, {"BIH", "Europe", "Bosnia and Herzegovina", 
  "2020-04-28", 1564., 48., 60., 2., 476.711, 14.631, 18.288, 0.61, "", "", 
  "", "", "", "", "", 90.74, 3.280815*^6, 68.496, 42.5, 16.569, 10.711, 
  11713.895, 0.2, 329.635, 10.08, 30.2, 47.7, 97.164, 3.5, 77.4}, 
 {"BIH", "Europe", "Bosnia and Herzegovina", "2020-04-29", 1588., 24., 62., 
  2., 484.026, 7.315, 18.898, 0.61, "", "", "", "", "", "", "", 90.74, 
  3.280815*^6, 68.496, 42.5, 16.569, 10.711, 11713.895, 0.2, 329.635, 10.08, 
  30.2, 47.7, 97.164, 3.5, 77.4}, {"BIH", "Europe", "Bosnia and Herzegovina", 
  "2020-04-30", 1588., 0., 62., 0., 484.026, 0., 18.898, 0., "", "", "", "", 
  "", "", "", 90.74, 3.280815*^6, 68.496, 42.5, 16.569, 10.711, 11713.895, 
  0.2, 329.635, 10.08, 30.2, 47.7, 97.164, 3.5, 77.4}, 
 {"BIH", "Europe", "Bosnia and Herzegovina", "2020-05-01", 1689., 101., 64., 
  2., 514.811, 30.785, 19.507, 0.61, "", "", "", "", "", "", "", 90.74, 
  3.280815*^6, 68.496, 42.5, 16.569, 10.711, 11713.895, 0.2, 329.635, 10.08, 
  30.2, 47.7, 97.164, 3.5, 77.4}, {"BIH", "Europe", "Bosnia and Herzegovina", 
  "2020-05-02", 1781., 92., 70., 6., 542.853, 28.042, 21.336, 1.829, "", "", 
  "", "", "", "", "", 90.74, 3.280815*^6, 68.496, 42.5, 16.569, 10.711, 
  11713.895, 0.2, 329.635, 10.08, 30.2, 47.7, 97.164, 3.5, 77.4}, 
 {"BIH", "Europe", "Bosnia and Herzegovina", "2020-05-03", 1839., 58., 72., 
  2., 560.531, 17.679, 21.946, 0.61, "", "", "", "", "", "", "", 90.74, 
  3.280815*^6, 68.496, 42.5, 16.569, 10.711, 11713.895, 0.2, 329.635, 10.08, 
  30.2, 47.7, 97.164, 3.5, 77.4}, {"BIH", "Europe", "Bosnia and Herzegovina", 
  "2020-05-04", 1857., 18., 77., 5., 566.018, 5.486, 23.47, 1.524, "", "", 
  "", "", "", "", "", 90.74, 3.280815*^6, 68.496, 42.5, 16.569, 10.711, 
  11713.895, 0.2, 329.635, 10.08, 30.2, 47.7, 97.164, 3.5, 77.4}, 
 {"BIH", "Europe", "Bosnia and Herzegovina", "2020-05-05", 1926., 69., 78., 
  1., 587.049, 21.031, 23.775, 0.305, "", "", "", "", "", "", "", 90.74, 
  3.280815*^6, 68.496, 42.5, 16.569, 10.711, 11713.895, 0.2, 329.635, 10.08, 
  30.2, 47.7, 97.164, 3.5, 77.4}, {"BIH", "Europe", "Bosnia and Herzegovina", 
  "2020-05-06", 1946., 20., 79., 1., 593.145, 6.096, 24.079, 0.305, "", "", 
  "", "", "", "", "", 90.74, 3.280815*^6, 68.496, 42.5, 16.569, 10.711, 
  11713.895, 0.2, 329.635, 10.08, 30.2, 47.7, 97.164, 3.5, 77.4}, 
 {"BIH", "Europe", "Bosnia and Herzegovina", "2020-05-07", 1987., 41., 86., 
  7., 605.642, 12.497, 26.213, 2.134, "", "", "", "", "", "", "", 90.74, 
  3.280815*^6, 68.496, 42.5, 16.569, 10.711, 11713.895, 0.2, 329.635, 10.08, 
  30.2, 47.7, 97.164, 3.5, 77.4}, {"BIH", "Europe", "Bosnia and Herzegovina", 
  "2020-05-08", 2027., 40., 90., 4., 617.834, 12.192, 27.432, 1.219, "", "", 
  "", "", "", "", "", 90.74, 3.280815*^6, 68.496, 42.5, 16.569, 10.711, 
  11713.895, 0.2, 329.635, 10.08, 30.2, 47.7, 97.164, 3.5, 77.4}, 
 {"BIH", "Europe", "Bosnia and Herzegovina", "2020-05-09", 2070., 43., 98., 
  8., 630.941, 13.106, 29.871, 2.438, "", "", "", "", "", "", "", 90.74, 
  3.280815*^6, 68.496, 42.5, 16.569, 10.711, 11713.895, 0.2, 329.635, 10.08, 
  30.2, 47.7, 97.164, 3.5, 77.4}, {"BIH", "Europe", "Bosnia and Herzegovina", 
  "2020-05-10", 2070., 0., 98., 0., 630.941, 0., 29.871, 0., "", "", "", "", 
  "", "", "", 90.74, 3.280815*^6, 68.496, 42.5, 16.569, 10.711, 11713.895, 
  0.2, 329.635, 10.08, 30.2, 47.7, 97.164, 3.5, 77.4}, 
 {"BIH", "Europe", "Bosnia and Herzegovina", "2020-05-11", 2090., 20., 102., 
  4., 637.037, 6.096, 31.09, 1.219, "", "", "", "", "", "", "", 81.48, 
  3.280815*^6, 68.496, 42.5, 16.569, 10.711, 11713.895, 0.2, 329.635, 10.08, 
  30.2, 47.7, 97.164, 3.5, 77.4}, {"BIH", "Europe", "Bosnia and Herzegovina", 
  "2020-05-12", 2142., 52., 112., 10., 652.887, 15.85, 34.138, 3.048, "", "", 
  "", "", "", "", "", 81.48, 3.280815*^6, 68.496, 42.5, 16.569, 10.711, 
  11713.895, 0.2, 329.635, 10.08, 30.2, 47.7, 97.164, 3.5, 77.4}, 
 {"BIH", "Europe", "Bosnia and Herzegovina", "2020-05-13", 2158., 16., 117., 
  5., 657.763, 4.877, 35.662, 1.524, "", "", "", "", "", "", "", 81.48, 
  3.280815*^6, 68.496, 42.5, 16.569, 10.711, 11713.895, 0.2, 329.635, 10.08, 
  30.2, 47.7, 97.164, 3.5, 77.4}, {"BIH", "Europe", "Bosnia and Herzegovina", 
  "2020-05-14", 2181., 23., 120., 3., 664.774, 7.01, 36.576, 0.914, "", "", 
  "", "", "", "", "", 79.63, 3.280815*^6, 68.496, 42.5, 16.569, 10.711, 
  11713.895, 0.2, 329.635, 10.08, 30.2, 47.7, 97.164, 3.5, 77.4}, 
 {"BIH", "Europe", "Bosnia and Herzegovina", "2020-05-15", 2216., 35., 123., 
  3., 675.442, 10.668, 37.491, 0.914, "", "", "", "", "", "", "", 76.85, 
  3.280815*^6, 68.496, 42.5, 16.569, 10.711, 11713.895, 0.2, 329.635, 10.08, 
  30.2, 47.7, 97.164, 3.5, 77.4}, {"BIH", "Europe", "Bosnia and Herzegovina", 
  "2020-05-16", 2237., 21., 127., 4., 681.843, 6.401, 38.71, 1.219, "", "", 
  "", "", "", "", "", 76.85, 3.280815*^6, 68.496, 42.5, 16.569, 10.711, 
  11713.895, 0.2, 329.635, 10.08, 30.2, 47.7, 97.164, 3.5, 77.4}, 
 {"BIH", "Europe", "Bosnia and Herzegovina", "2020-05-17", 2267., 30., 129., 
  2., 690.987, 9.144, 39.319, 0.61, "", "", "", "", "", "", "", 76.85, 
  3.280815*^6, 68.496, 42.5, 16.569, 10.711, 11713.895, 0.2, 329.635, 10.08, 
  30.2, 47.7, 97.164, 3.5, 77.4}, {"BIH", "Europe", "Bosnia and Herzegovina", 
  "2020-05-18", 2289., 22., 132., 3., 697.692, 6.706, 40.234, 0.914, "", "", 
  "", "", "", "", "", 76.85, 3.280815*^6, 68.496, 42.5, 16.569, 10.711, 
  11713.895, 0.2, 329.635, 10.08, 30.2, 47.7, 97.164, 3.5, 77.4}, 
 {"BIH", "Europe", "Bosnia and Herzegovina", "2020-05-19", 2303., 14., 132., 
  0., 701.96, 4.267, 40.234, 0., "", "", "", "", "", "", "", 76.85, 
  3.280815*^6, 68.496, 42.5, 16.569, 10.711, 11713.895, 0.2, 329.635, 10.08, 
  30.2, 47.7, 97.164, 3.5, 77.4}, {"BIH", "Europe", "Bosnia and Herzegovina", 
  "2020-05-20", 2319., 16., 133., 1., 706.837, 4.877, 40.539, 0.305, "", "", 
  "", "", "", "", "", 76.85, 3.280815*^6, 68.496, 42.5, 16.569, 10.711, 
  11713.895, 0.2, 329.635, 10.08, 30.2, 47.7, 97.164, 3.5, 77.4}, 
 {"BIH", "Europe", "Bosnia and Herzegovina", "2020-05-21", 2334., 15., 135., 
  2., 711.409, 4.572, 41.148, 0.61, "", "", "", "", "", "", "", 71.3, 
  3.280815*^6, 68.496, 42.5, 16.569, 10.711, 11713.895, 0.2, 329.635, 10.08, 
  30.2, 47.7, 97.164, 3.5, 77.4}, {"BIH", "Europe", "Bosnia and Herzegovina", 
  "2020-05-22", 2352., 18., 139., 4., 716.895, 5.486, 42.368, 1.219, "", "", 
  "", "", "", "", "", 71.3, 3.280815*^6, 68.496, 42.5, 16.569, 10.711, 
  11713.895, 0.2, 329.635, 10.08, 30.2, 47.7, 97.164, 3.5, 77.4}, 
 {"BIH", "Europe", "Bosnia and Herzegovina", "2020-05-23", 2372., 20., 141., 
  2., 722.991, 6.096, 42.977, 0.61, "", "", "", "", "", "", "", 71.3, 
  3.280815*^6, 68.496, 42.5, 16.569, 10.711, 11713.895, 0.2, 329.635, 10.08, 
  30.2, 47.7, 97.164, 3.5, 77.4}, {"BIH", "Europe", "Bosnia and Herzegovina", 
  "2020-05-24", 2391., 19., 141., 0., 728.782, 5.791, 42.977, 0., "", "", "", 
  "", "", "", "", 71.3, 3.280815*^6, 68.496, 42.5, 16.569, 10.711, 11713.895, 
  0.2, 329.635, 10.08, 30.2, 47.7, 97.164, 3.5, 77.4}, 
 {"BIH", "Europe", "Bosnia and Herzegovina", "2020-05-25", 2401., 10., 144., 
  3., 731.83, 3.048, 43.892, 0.914, "", "", "", "", "", "", "", 71.3, 
  3.280815*^6, 68.496, 42.5, 16.569, 10.711, 11713.895, 0.2, 329.635, 10.08, 
  30.2, 47.7, 97.164, 3.5, 77.4}, {"BIH", "Europe", "Bosnia and Herzegovina", 
  "2020-05-26", 2406., 5., 146., 2., 733.354, 1.524, 44.501, 0.61, "", "", 
  "", "", "", "", "", 71.3, 3.280815*^6, 68.496, 42.5, 16.569, 10.711, 
  11713.895, 0.2, 329.635, 10.08, 30.2, 47.7, 97.164, 3.5, 77.4}, 
 {"BIH", "Europe", "Bosnia and Herzegovina", "2020-05-27", 2416., 10., 149., 
  3., 736.402, 3.048, 45.416, 0.914, "", "", "", "", "", "", "", 71.3, 
  3.280815*^6, 68.496, 42.5, 16.569, 10.711, 11713.895, 0.2, 329.635, 10.08, 
  30.2, 47.7, 97.164, 3.5, 77.4}, {"BIH", "Europe", "Bosnia and Herzegovina", 
  "2020-05-28", 2435., 19., 151., 2., 742.194, 5.791, 46.025, 0.61, "", "", 
  "", "", "", "", "", 71.3, 3.280815*^6, 68.496, 42.5, 16.569, 10.711, 
  11713.895, 0.2, 329.635, 10.08, 30.2, 47.7, 97.164, 3.5, 77.4}, 
 {"BIH", "Europe", "Bosnia and Herzegovina", "2020-05-29", 2462., 27., 153., 
  2., 750.423, 8.23, 46.635, 0.61, "", "", "", "", "", "", "", 65.74, 
  3.280815*^6, 68.496, 42.5, 16.569, 10.711, 11713.895, 0.2, 329.635, 10.08, 
  30.2, 47.7, 97.164, 3.5, 77.4}, {"BIH", "Europe", "Bosnia and Herzegovina", 
  "2020-05-30", 2485., 23., 153., 0., 757.434, 7.01, 46.635, 0., "", "", "", 
  "", "", "", "", 65.74, 3.280815*^6, 68.496, 42.5, 16.569, 10.711, 
  11713.895, 0.2, 329.635, 10.08, 30.2, 47.7, 97.164, 3.5, 77.4}, 
 {"BIH", "Europe", "Bosnia and Herzegovina", "2020-05-31", 2494., 9., 153., 
  0., 760.177, 2.743, 46.635, 0., "", "", "", "", "", "", "", 65.74, 
  3.280815*^6, 68.496, 42.5, 16.569, 10.711, 11713.895, 0.2, 329.635, 10.08, 
  30.2, 47.7, 97.164, 3.5, 77.4}, {"BIH", "Europe", "Bosnia and Herzegovina", 
  "2020-06-01", 2509., 15., 153., 0., 764.749, 4.572, 46.635, 0., "", "", "", 
  "", "", "", "", 54.63, 3.280815*^6, 68.496, 42.5, 16.569, 10.711, 
  11713.895, 0.2, 329.635, 10.08, 30.2, 47.7, 97.164, 3.5, 77.4}, 
 {"BIH", "Europe", "Bosnia and Herzegovina", "2020-06-02", 2523., 14., 153., 
  0., 769.016, 4.267, 46.635, 0., "", "", "", "", "", "", "", 54.63, 
  3.280815*^6, 68.496, 42.5, 16.569, 10.711, 11713.895, 0.2, 329.635, 10.08, 
  30.2, 47.7, 97.164, 3.5, 77.4}, {"BIH", "Europe", "Bosnia and Herzegovina", 
  "2020-06-03", 2534., 11., 156., 3., 772.369, 3.353, 47.549, 0.914, "", "", 
  "", "", "", "", "", 54.63, 3.280815*^6, 68.496, 42.5, 16.569, 10.711, 
  11713.895, 0.2, 329.635, 10.08, 30.2, 47.7, 97.164, 3.5, 77.4}, 
 {"BIH", "Europe", "Bosnia and Herzegovina", "2020-06-04", 2550., 16., 156., 
  0., 777.246, 4.877, 47.549, 0., "", "", "", "", "", "", "", 54.63, 
  3.280815*^6, 68.496, 42.5, 16.569, 10.711, 11713.895, 0.2, 329.635, 10.08, 
  30.2, 47.7, 97.164, 3.5, 77.4}, {"BIH", "Europe", "Bosnia and Herzegovina", 
  "2020-06-05", 2593., 43., 158., 2., 790.352, 13.106, 48.159, 0.61, "", "", 
  "", "", "", "", "", 54.63, 3.280815*^6, 68.496, 42.5, 16.569, 10.711, 
  11713.895, 0.2, 329.635, 10.08, 30.2, 47.7, 97.164, 3.5, 77.4}, 
 {"BIH", "Europe", "Bosnia and Herzegovina", "2020-06-06", 2605., 12., 158., 
  0., 794.01, 3.658, 48.159, 0., "", "", "", "", "", "", "", 54.63, 
  3.280815*^6, 68.496, 42.5, 16.569, 10.711, 11713.895, 0.2, 329.635, 10.08, 
  30.2, 47.7, 97.164, 3.5, 77.4}, {"BIH", "Europe", "Bosnia and Herzegovina", 
  "2020-06-07", 2605., 0., 158., 0., 794.01, 0., 48.159, 0., "", "", "", "", 
  "", "", "", 54.63, 3.280815*^6, 68.496, 42.5, 16.569, 10.711, 11713.895, 
  0.2, 329.635, 10.08, 30.2, 47.7, 97.164, 3.5, 77.4}, 
 {"BIH", "Europe", "Bosnia and Herzegovina", "2020-06-08", 2605., 0., 158., 
  0., 794.01, 0., 48.159, 0., "", "", "", "", "", "", "", 54.63, 3.280815*^6, 
  68.496, 42.5, 16.569, 10.711, 11713.895, 0.2, 329.635, 10.08, 30.2, 47.7, 
  97.164, 3.5, 77.4}, {"BIH", "Europe", "Bosnia and Herzegovina", 
  "2020-06-09", 2703., 98., 159., 1., 823.881, 29.871, 48.464, 0.305, "", "", 
  "", "", "", "", "", 54.63, 3.280815*^6, 68.496, 42.5, 16.569, 10.711, 
  11713.895, 0.2, 329.635, 10.08, 30.2, 47.7, 97.164, 3.5, 77.4}, 
 {"BIH", "Europe", "Bosnia and Herzegovina", "2020-06-10", 2727., 24., 159., 
  0., 831.196, 7.315, 48.464, 0., "", "", "", "", "", "", "", 54.63, 
  3.280815*^6, 68.496, 42.5, 16.569, 10.711, 11713.895, 0.2, 329.635, 10.08, 
  30.2, 47.7, 97.164, 3.5, 77.4}, {"BIH", "Europe", "Bosnia and Herzegovina", 
  "2020-06-11", 2776., 49., 160., 1., 846.131, 14.935, 48.768, 0.305, "", "", 
  "", "", "", "", "", 54.63, 3.280815*^6, 68.496, 42.5, 16.569, 10.711, 
  11713.895, 0.2, 329.635, 10.08, 30.2, 47.7, 97.164, 3.5, 77.4}, 
 {"BIH", "Europe", "Bosnia and Herzegovina", "2020-06-12", 2831., 55., 160., 
  0., 862.895, 16.764, 48.768, 0., "", "", "", "", "", "", "", 54.63, 
  3.280815*^6, 68.496, 42.5, 16.569, 10.711, 11713.895, 0.2, 329.635, 10.08, 
  30.2, 47.7, 97.164, 3.5, 77.4}, {"BIH", "Europe", "Bosnia and Herzegovina", 
  "2020-06-13", 2892., 61., 162., 2., 881.488, 18.593, 49.378, 0.61, "", "", 
  "", "", "", "", "", 51.85, 3.280815*^6, 68.496, 42.5, 16.569, 10.711, 
  11713.895, 0.2, 329.635, 10.08, 30.2, 47.7, 97.164, 3.5, 77.4}, 
 {"BIH", "Europe", "Bosnia and Herzegovina", "2020-06-14", 2940., 48., 163., 
  1., 896.119, 14.631, 49.683, 0.305, "", "", "", "", "", "", "", 51.85, 
  3.280815*^6, 68.496, 42.5, 16.569, 10.711, 11713.895, 0.2, 329.635, 10.08, 
  30.2, 47.7, 97.164, 3.5, 77.4}, {"BIH", "Europe", "Bosnia and Herzegovina", 
  "2020-06-15", 3001., 61., 163., 0., 914.712, 18.593, 49.683, 0., "", "", 
  "", "", "", "", "", 51.85, 3.280815*^6, 68.496, 42.5, 16.569, 10.711, 
  11713.895, 0.2, 329.635, 10.08, 30.2, 47.7, 97.164, 3.5, 77.4}, 
 {"BIH", "Europe", "Bosnia and Herzegovina", "2020-06-16", 3039., 38., 164., 
  1., 926.294, 11.582, 49.988, 0.305, "", "", "", "", "", "", "", 51.85, 
  3.280815*^6, 68.496, 42.5, 16.569, 10.711, 11713.895, 0.2, 329.635, 10.08, 
  30.2, 47.7, 97.164, 3.5, 77.4}, {"BIH", "Europe", "Bosnia and Herzegovina", 
  "2020-06-17", 3084., 45., 167., 3., 940.01, 13.716, 50.902, 0.914, "", "", 
  "", "", "", "", "", 51.85, 3.280815*^6, 68.496, 42.5, 16.569, 10.711, 
  11713.895, 0.2, 329.635, 10.08, 30.2, 47.7, 97.164, 3.5, 77.4}, 
 {"BIH", "Europe", "Bosnia and Herzegovina", "2020-06-18", 3144., 60., 167., 
  0., 958.298, 18.288, 50.902, 0., "", "", "", "", "", "", "", 51.85, 
  3.280815*^6, 68.496, 42.5, 16.569, 10.711, 11713.895, 0.2, 329.635, 10.08, 
  30.2, 47.7, 97.164, 3.5, 77.4}, {"BIH", "Europe", "Bosnia and Herzegovina", 
  "2020-06-19", 3202., 58., 167., 0., 975.977, 17.679, 50.902, 0., "", "", 
  "", "", "", "", "", 51.85, 3.280815*^6, 68.496, 42.5, 16.569, 10.711, 
  11713.895, 0.2, 329.635, 10.08, 30.2, 47.7, 97.164, 3.5, 77.4}, 
 {"BIH", "Europe", "Bosnia and Herzegovina", "2020-06-20", 3288., 86., 168., 
  1., 1002.19, 26.213, 51.207, 0.305, "", "", "", "", "", "", "", 51.85, 
  3.280815*^6, 68.496, 42.5, 16.569, 10.711, 11713.895, 0.2, 329.635, 10.08, 
  30.2, 47.7, 97.164, 3.5, 77.4}, {"BIH", "Europe", "Bosnia and Herzegovina", 
  "2020-06-21", 3354., 66., 169., 1., 1022.307, 20.117, 51.512, 0.305, "", 
  "", "", "", "", "", "", 51.85, 3.280815*^6, 68.496, 42.5, 16.569, 10.711, 
  11713.895, 0.2, 329.635, 10.08, 30.2, 47.7, 97.164, 3.5, 77.4}, 
 {"BIH", "Europe", "Bosnia and Herzegovina", "2020-06-22", 3354., 0., 169., 
  0., 1022.307, 0., 51.512, 0., "", "", "", "", "", "", "", 51.85, 
  3.280815*^6, 68.496, 42.5, 16.569, 10.711, 11713.895, 0.2, 329.635, 10.08, 
  30.2, 47.7, 97.164, 3.5, 77.4}, {"BIH", "Europe", "Bosnia and Herzegovina", 
  "2020-06-23", 3524., 170., 170., 1., 1074.123, 51.816, 51.816, 0.305, "", 
  "", "", "", "", "", "", 51.85, 3.280815*^6, 68.496, 42.5, 16.569, 10.711, 
  11713.895, 0.2, 329.635, 10.08, 30.2, 47.7, 97.164, 3.5, 77.4}, 
 {"BIH", "Europe", "Bosnia and Herzegovina", "2020-06-24", 3587., 63., 171., 
  1., 1093.326, 19.203, 52.121, 0.305, "", "", "", "", "", "", "", 51.85, 
  3.280815*^6, 68.496, 42.5, 16.569, 10.711, 11713.895, 0.2, 329.635, 10.08, 
  30.2, 47.7, 97.164, 3.5, 77.4}, {"BIH", "Europe", "Bosnia and Herzegovina", 
  "2020-06-25", 3675., 88., 172., 1., 1120.148, 26.823, 52.426, 0.305, "", 
  "", "", "", "", "", "", 51.85, 3.280815*^6, 68.496, 42.5, 16.569, 10.711, 
  11713.895, 0.2, 329.635, 10.08, 30.2, 47.7, 97.164, 3.5, 77.4}, 
 {"BIH", "Europe", "Bosnia and Herzegovina", "2020-06-26", 3796., 121., 175., 
  3., 1157.03, 36.881, 53.34, 0.914, "", "", "", "", "", "", "", 51.85, 
  3.280815*^6, 68.496, 42.5, 16.569, 10.711, 11713.895, 0.2, 329.635, 10.08, 
  30.2, 47.7, 97.164, 3.5, 77.4}, {"BIH", "Europe", "Bosnia and Herzegovina", 
  "2020-06-27", 3934., 138., 177., 2., 1199.092, 42.063, 53.95, 0.61, "", "", 
  "", "", "", "", "", 51.85, 3.280815*^6, 68.496, 42.5, 16.569, 10.711, 
  11713.895, 0.2, 329.635, 10.08, 30.2, 47.7, 97.164, 3.5, 77.4}, 
 {"BIH", "Europe", "Bosnia and Herzegovina", "2020-06-28", 3935., 1., 178., 
  1., 1199.397, 0.305, 54.255, 0.305, "", "", "", "", "", "", "", 51.85, 
  3.280815*^6, 68.496, 42.5, 16.569, 10.711, 11713.895, 0.2, 329.635, 10.08, 
  30.2, 47.7, 97.164, 3.5, 77.4}, {"BIH", "Europe", "Bosnia and Herzegovina", 
  "2020-06-29", 4107., 172., 179., 1., 1251.823, 52.426, 54.56, 0.305, "", 
  "", "", "", "", "", "", 51.85, 3.280815*^6, 68.496, 42.5, 16.569, 10.711, 
  11713.895, 0.2, 329.635, 10.08, 30.2, 47.7, 97.164, 3.5, 77.4}, 
 {"BIH", "Europe", "Bosnia and Herzegovina", "2020-06-30", 4343., 236., 183., 
  4., 1323.756, 71.933, 55.779, 1.219, "", "", "", "", "", "", "", 51.85, 
  3.280815*^6, 68.496, 42.5, 16.569, 10.711, 11713.895, 0.2, 329.635, 10.08, 
  30.2, 47.7, 97.164, 3.5, 77.4}, {"BIH", "Europe", "Bosnia and Herzegovina", 
  "2020-07-01", 4453., 110., 185., 2., 1357.285, 33.528, 56.388, 0.61, "", 
  "", "", "", "", "", "", 51.85, 3.280815*^6, 68.496, 42.5, 16.569, 10.711, 
  11713.895, 0.2, 329.635, 10.08, 30.2, 47.7, 97.164, 3.5, 77.4}, 
 {"BIH", "Europe", "Bosnia and Herzegovina", "2020-07-02", 4453., 0., 185., 
  0., 1357.285, 0., 56.388, 0., "", "", "", "", "", "", "", 51.85, 
  3.280815*^6, 68.496, 42.5, 16.569, 10.711, 11713.895, 0.2, 329.635, 10.08, 
  30.2, 47.7, 97.164, 3.5, 77.4}, {"BIH", "Europe", "Bosnia and Herzegovina", 
  "2020-07-03", 4606., 153., 187., 2., 1403.919, 46.635, 56.998, 0.61, "", 
  "", "", "", "", "", "", 51.85, 3.280815*^6, 68.496, 42.5, 16.569, 10.711, 
  11713.895, 0.2, 329.635, 10.08, 30.2, 47.7, 97.164, 3.5, 77.4}, 
 {"BIH", "Europe", "Bosnia and Herzegovina", "2020-07-04", 4788., 182., 188., 
  1., 1459.393, 55.474, 57.303, 0.305, "", "", "", "", "", "", "", 51.85, 
  3.280815*^6, 68.496, 42.5, 16.569, 10.711, 11713.895, 0.2, 329.635, 10.08, 
  30.2, 47.7, 97.164, 3.5, 77.4}, {"BIH", "Europe", "Bosnia and Herzegovina", 
  "2020-07-05", 4960., 172., 190., 2., 1511.819, 52.426, 57.912, 0.61, "", 
  "", "", "", "", "", "", "", 3.280815*^6, 68.496, 42.5, 16.569, 10.711, 
  11713.895, 0.2, 329.635, 10.08, 30.2, 47.7, 97.164, 3.5, 77.4}, 
 {"BIH", "Europe", "Bosnia and Herzegovina", "2020-07-06", 5249., 289., 190., 
  0., 1599.907, 88.088, 57.912, 0., "", "", "", "", "", "", "", "", 
  3.280815*^6, 68.496, 42.5, 16.569, 10.711, 11713.895, 0.2, 329.635, 10.08, 
  30.2, 47.7, 97.164, 3.5, 77.4}, {"BIH", "Europe", "Bosnia and Herzegovina", 
  "2020-07-07", 5458., 209., 199., 9., 1663.611, 63.704, 60.656, 2.743, "", 
  "", "", "", "", "", "", "", 3.280815*^6, 68.496, 42.5, 16.569, 10.711, 
  11713.895, 0.2, 329.635, 10.08, 30.2, 47.7, 97.164, 3.5, 77.4}, 
 {"BIH", "Europe", "Bosnia and Herzegovina", "2020-07-08", 5621., 163., 207., 
  8., 1713.294, 49.683, 63.094, 2.438, "", "", "", "", "", "", "", "", 
  3.280815*^6, 68.496, 42.5, 16.569, 10.711, 11713.895, 0.2, 329.635, 10.08, 
  30.2, 47.7, 97.164, 3.5, 77.4}, {"BWA", "Africa", "Botswana", "2020-04-01", 
  3., 3., 0., 0., 1.276, 1.276, 0., 0., "", "", "", "", "", "", "", 61.11, 
  2.351625*^6, 4.044, 25.8, 3.941, 2.242, 15807.374, "", 237.372, 4.81, 5.7, 
  34.4, "", 1.8, 69.59}, {"BWA", "Africa", "Botswana", "2020-04-02", 4., 1., 
  1., 1., 1.701, 0.425, 0.425, 0.425, "", "", "", "", "", "", "", 86.11, 
  2.351625*^6, 4.044, 25.8, 3.941, 2.242, 15807.374, "", 237.372, 4.81, 5.7, 
  34.4, "", 1.8, 69.59}, {"BWA", "Africa", "Botswana", "2020-04-03", 4., 0., 
  1., 0., 1.701, 0., 0.425, 0., "", "", "", "", "", "", "", 86.11, 
  2.351625*^6, 4.044, 25.8, 3.941, 2.242, 15807.374, "", 237.372, 4.81, 5.7, 
  34.4, "", 1.8, 69.59}, {"BWA", "Africa", "Botswana", "2020-04-04", 4., 0., 
  1., 0., 1.701, 0., 0.425, 0., "", "", "", "", "", "", "", 86.11, 
  2.351625*^6, 4.044, 25.8, 3.941, 2.242, 15807.374, "", 237.372, 4.81, 5.7, 
  34.4, "", 1.8, 69.59}, {"BWA", "Africa", "Botswana", "2020-04-05", 4., 0., 
  1., 0., 1.701, 0., 0.425, 0., "", "", "", "", "", "", "", 86.11, 
  2.351625*^6, 4.044, 25.8, 3.941, 2.242, 15807.374, "", 237.372, 4.81, 5.7, 
  34.4, "", 1.8, 69.59}, {"BWA", "Africa", "Botswana", "2020-04-06", 6., 2., 
  1., 0., 2.551, 0.85, 0.425, 0., "", "", "", "", "", "", "", 86.11, 
  2.351625*^6, 4.044, 25.8, 3.941, 2.242, 15807.374, "", 237.372, 4.81, 5.7, 
  34.4, "", 1.8, 69.59}, {"BWA", "Africa", "Botswana", "2020-04-07", 6., 0., 
  1., 0., 2.551, 0., 0.425, 0., "", "", "", "", "", "", "", 86.11, 
  2.351625*^6, 4.044, 25.8, 3.941, 2.242, 15807.374, "", 237.372, 4.81, 5.7, 
  34.4, "", 1.8, 69.59}, {"BWA", "Africa", "Botswana", "2020-04-08", 6., 0., 
  1., 0., 2.551, 0., 0.425, 0., "", "", "", "", "", "", "", 86.11, 
  2.351625*^6, 4.044, 25.8, 3.941, 2.242, 15807.374, "", 237.372, 4.81, 5.7, 
  34.4, "", 1.8, 69.59}, {"BWA", "Africa", "Botswana", "2020-04-09", 7., 1., 
  1., 0., 2.977, 0.425, 0.425, 0., "", "", "", "", "", "", "", 86.11, 
  2.351625*^6, 4.044, 25.8, 3.941, 2.242, 15807.374, "", 237.372, 4.81, 5.7, 
  34.4, "", 1.8, 69.59}, {"BWA", "Africa", "Botswana", "2020-04-10", 13., 6., 
  1., 0., 5.528, 2.551, 0.425, 0., "", "", "", "", "", "", "", 86.11, 
  2.351625*^6, 4.044, 25.8, 3.941, 2.242, 15807.374, "", 237.372, 4.81, 5.7, 
  34.4, "", 1.8, 69.59}, {"BWA", "Africa", "Botswana", "2020-04-11", 13., 0., 
  1., 0., 5.528, 0., 0.425, 0., "", "", "", "", "", "", "", 86.11, 
  2.351625*^6, 4.044, 25.8, 3.941, 2.242, 15807.374, "", 237.372, 4.81, 5.7, 
  34.4, "", 1.8, 69.59}, {"BWA", "Africa", "Botswana", "2020-04-12", 13., 0., 
  1., 0., 5.528, 0., 0.425, 0., "", "", "", "", "", "", "", 86.11, 
  2.351625*^6, 4.044, 25.8, 3.941, 2.242, 15807.374, "", 237.372, 4.81, 5.7, 
  34.4, "", 1.8, 69.59}, {"BWA", "Africa", "Botswana", "2020-04-13", 13., 0., 
  1., 0., 5.528, 0., 0.425, 0., "", "", "", "", "", "", "", 86.11, 
  2.351625*^6, 4.044, 25.8, 3.941, 2.242, 15807.374, "", 237.372, 4.81, 5.7, 
  34.4, "", 1.8, 69.59}, {"BWA", "Africa", "Botswana", "2020-04-14", 13., 0., 
  1., 0., 5.528, 0., 0.425, 0., "", "", "", "", "", "", "", 86.11, 
  2.351625*^6, 4.044, 25.8, 3.941, 2.242, 15807.374, "", 237.372, 4.81, 5.7, 
  34.4, "", 1.8, 69.59}, {"BWA", "Africa", "Botswana", "2020-04-15", 13., 0., 
  1., 0., 5.528, 0., 0.425, 0., "", "", "", "", "", "", "", 86.11, 
  2.351625*^6, 4.044, 25.8, 3.941, 2.242, 15807.374, "", 237.372, 4.81, 5.7, 
  34.4, "", 1.8, 69.59}, {"BWA", "Africa", "Botswana", "2020-04-16", 13., 0., 
  1., 0., 5.528, 0., 0.425, 0., "", "", "", "", "", "", "", 86.11, 
  2.351625*^6, 4.044, 25.8, 3.941, 2.242, 15807.374, "", 237.372, 4.81, 5.7, 
  34.4, "", 1.8, 69.59}, {"BWA", "Africa", "Botswana", "2020-04-17", 15., 2., 
  1., 0., 6.379, 0.85, 0.425, 0., "", "", "", "", "", "", "", 86.11, 
  2.351625*^6, 4.044, 25.8, 3.941, 2.242, 15807.374, "", 237.372, 4.81, 5.7, 
  34.4, "", 1.8, 69.59}, {"BWA", "Africa", "Botswana", "2020-04-18", 15., 0., 
  1., 0., 6.379, 0., 0.425, 0., "", "", "", "", "", "", "", 86.11, 
  2.351625*^6, 4.044, 25.8, 3.941, 2.242, 15807.374, "", 237.372, 4.81, 5.7, 
  34.4, "", 1.8, 69.59}, {"BWA", "Africa", "Botswana", "2020-04-19", 15., 0., 
  1., 0., 6.379, 0., 0.425, 0., "", "", "", "", "", "", "", 86.11, 
  2.351625*^6, 4.044, 25.8, 3.941, 2.242, 15807.374, "", 237.372, 4.81, 5.7, 
  34.4, "", 1.8, 69.59}, {"BWA", "Africa", "Botswana", "2020-04-20", 20., 5., 
  1., 0., 8.505, 2.126, 0.425, 0., "", "", "", "", "", "", "", 86.11, 
  2.351625*^6, 4.044, 25.8, 3.941, 2.242, 15807.374, "", 237.372, 4.81, 5.7, 
  34.4, "", 1.8, 69.59}, {"BWA", "Africa", "Botswana", "2020-04-21", 20., 0., 
  1., 0., 8.505, 0., 0.425, 0., "", "", "", "", "", "", "", 86.11, 
  2.351625*^6, 4.044, 25.8, 3.941, 2.242, 15807.374, "", 237.372, 4.81, 5.7, 
  34.4, "", 1.8, 69.59}, {"BWA", "Africa", "Botswana", "2020-04-22", 20., 0., 
  1., 0., 8.505, 0., 0.425, 0., "", "", "", "", "", "", "", 86.11, 
  2.351625*^6, 4.044, 25.8, 3.941, 2.242, 15807.374, "", 237.372, 4.81, 5.7, 
  34.4, "", 1.8, 69.59}, {"BWA", "Africa", "Botswana", "2020-04-23", 22., 2., 
  1., 0., 9.355, 0.85, 0.425, 0., "", "", "", "", "", "", "", 86.11, 
  2.351625*^6, 4.044, 25.8, 3.941, 2.242, 15807.374, "", 237.372, 4.81, 5.7, 
  34.4, "", 1.8, 69.59}, {"BWA", "Africa", "Botswana", "2020-04-24", 22., 0., 
  1., 0., 9.355, 0., 0.425, 0., "", "", "", "", "", "", "", 86.11, 
  2.351625*^6, 4.044, 25.8, 3.941, 2.242, 15807.374, "", 237.372, 4.81, 5.7, 
  34.4, "", 1.8, 69.59}, {"BWA", "Africa", "Botswana", "2020-04-25", 22., 0., 
  1., 0., 9.355, 0., 0.425, 0., "", "", "", "", "", "", "", 86.11, 
  2.351625*^6, 4.044, 25.8, 3.941, 2.242, 15807.374, "", 237.372, 4.81, 5.7, 
  34.4, "", 1.8, 69.59}, {"BWA", "Africa", "Botswana", "2020-04-26", 22., 0., 
  1., 0., 9.355, 0., 0.425, 0., "", "", "", "", "", "", "", 86.11, 
  2.351625*^6, 4.044, 25.8, 3.941, 2.242, 15807.374, "", 237.372, 4.81, 5.7, 
  34.4, "", 1.8, 69.59}, {"BWA", "Africa", "Botswana", "2020-04-27", 22., 0., 
  1., 0., 9.355, 0., 0.425, 0., "", "", "", "", "", "", "", 86.11, 
  2.351625*^6, 4.044, 25.8, 3.941, 2.242, 15807.374, "", 237.372, 4.81, 5.7, 
  34.4, "", 1.8, 69.59}, {"BWA", "Africa", "Botswana", "2020-04-28", 22., 0., 
  1., 0., 9.355, 0., 0.425, 0., "", "", "", "", "", "", "", 86.11, 
  2.351625*^6, 4.044, 25.8, 3.941, 2.242, 15807.374, "", 237.372, 4.81, 5.7, 
  34.4, "", 1.8, 69.59}, {"BWA", "Africa", "Botswana", "2020-04-29", 23., 1., 
  1., 0., 9.78, 0.425, 0.425, 0., "", "", "", "", "", "", "", 86.11, 
  2.351625*^6, 4.044, 25.8, 3.941, 2.242, 15807.374, "", 237.372, 4.81, 5.7, 
  34.4, "", 1.8, 69.59}, {"BWA", "Africa", "Botswana", "2020-04-30", 23., 0., 
  1., 0., 9.78, 0., 0.425, 0., "", "", "", "", "", "", "", 86.11, 
  2.351625*^6, 4.044, 25.8, 3.941, 2.242, 15807.374, "", 237.372, 4.81, 5.7, 
  34.4, "", 1.8, 69.59}, {"BWA", "Africa", "Botswana", "2020-05-01", 23., 0., 
  1., 0., 9.78, 0., 0.425, 0., "", "", "", "", "", "", "", 86.11, 
  2.351625*^6, 4.044, 25.8, 3.941, 2.242, 15807.374, "", 237.372, 4.81, 5.7, 
  34.4, "", 1.8, 69.59}, {"BWA", "Africa", "Botswana", "2020-05-02", 23., 0., 
  1., 0., 9.78, 0., 0.425, 0., "", "", "", "", "", "", "", 86.11, 
  2.351625*^6, 4.044, 25.8, 3.941, 2.242, 15807.374, "", 237.372, 4.81, 5.7, 
  34.4, "", 1.8, 69.59}, {"BWA", "Africa", "Botswana", "2020-05-03", 23., 0., 
  1., 0., 9.78, 0., 0.425, 0., "", "", "", "", "", "", "", 86.11, 
  2.351625*^6, 4.044, 25.8, 3.941, 2.242, 15807.374, "", 237.372, 4.81, 5.7, 
  34.4, "", 1.8, 69.59}, {"BWA", "Africa", "Botswana", "2020-05-04", 23., 0., 
  1., 0., 9.78, 0., 0.425, 0., "", "", "", "", "", "", "", 86.11, 
  2.351625*^6, 4.044, 25.8, 3.941, 2.242, 15807.374, "", 237.372, 4.81, 5.7, 
  34.4, "", 1.8, 69.59}, {"BWA", "Africa", "Botswana", "2020-05-05", 23., 0., 
  1., 0., 9.78, 0., 0.425, 0., "", "", "", "", "", "", "", 86.11, 
  2.351625*^6, 4.044, 25.8, 3.941, 2.242, 15807.374, "", 237.372, 4.81, 5.7, 
  34.4, "", 1.8, 69.59}, {"BWA", "Africa", "Botswana", "2020-05-06", 23., 0., 
  1., 0., 9.78, 0., 0.425, 0., "", "", "", "", "", "", "", 86.11, 
  2.351625*^6, 4.044, 25.8, 3.941, 2.242, 15807.374, "", 237.372, 4.81, 5.7, 
  34.4, "", 1.8, 69.59}, {"BWA", "Africa", "Botswana", "2020-05-07", 23., 0., 
  1., 0., 9.78, 0., 0.425, 0., "", "", "", "", "", "", "", 86.11, 
  2.351625*^6, 4.044, 25.8, 3.941, 2.242, 15807.374, "", 237.372, 4.81, 5.7, 
  34.4, "", 1.8, 69.59}, {"BWA", "Africa", "Botswana", "2020-05-08", 23., 0., 
  1., 0., 9.78, 0., 0.425, 0., "", "", "", "", "", "", "", 80.56, 
  2.351625*^6, 4.044, 25.8, 3.941, 2.242, 15807.374, "", 237.372, 4.81, 5.7, 
  34.4, "", 1.8, 69.59}, {"BWA", "Africa", "Botswana", "2020-05-09", 23., 0., 
  1., 0., 9.78, 0., 0.425, 0., "", "", "", "", "", "", "", 80.56, 
  2.351625*^6, 4.044, 25.8, 3.941, 2.242, 15807.374, "", 237.372, 4.81, 5.7, 
  34.4, "", 1.8, 69.59}, {"BWA", "Africa", "Botswana", "2020-05-10", 23., 0., 
  1., 0., 9.78, 0., 0.425, 0., "", "", "", "", "", "", "", 80.56, 
  2.351625*^6, 4.044, 25.8, 3.941, 2.242, 15807.374, "", 237.372, 4.81, 5.7, 
  34.4, "", 1.8, 69.59}, {"BWA", "Africa", "Botswana", "2020-05-11", 23., 0., 
  1., 0., 9.78, 0., 0.425, 0., "", "", "", "", "", "", "", 78.7, 2.351625*^6, 
  4.044, 25.8, 3.941, 2.242, 15807.374, "", 237.372, 4.81, 5.7, 34.4, "", 
  1.8, 69.59}, {"BWA", "Africa", "Botswana", "2020-05-12", 24., 1., 1., 0., 
  10.206, 0.425, 0.425, 0., "", "", "", "", "", "", "", 78.7, 2.351625*^6, 
  4.044, 25.8, 3.941, 2.242, 15807.374, "", 237.372, 4.81, 5.7, 34.4, "", 
  1.8, 69.59}, {"BWA", "Africa", "Botswana", "2020-05-13", 24., 0., 1., 0., 
  10.206, 0., 0.425, 0., "", "", "", "", "", "", "", 78.7, 2.351625*^6, 
  4.044, 25.8, 3.941, 2.242, 15807.374, "", 237.372, 4.81, 5.7, 34.4, "", 
  1.8, 69.59}, {"BWA", "Africa", "Botswana", "2020-05-14", 24., 0., 1., 0., 
  10.206, 0., 0.425, 0., "", "", "", "", "", "", "", 78.7, 2.351625*^6, 
  4.044, 25.8, 3.941, 2.242, 15807.374, "", 237.372, 4.81, 5.7, 34.4, "", 
  1.8, 69.59}, {"BWA", "Africa", "Botswana", "2020-05-15", 24., 0., 1., 0., 
  10.206, 0., 0.425, 0., "", "", "", "", "", "", "", 78.7, 2.351625*^6, 
  4.044, 25.8, 3.941, 2.242, 15807.374, "", 237.372, 4.81, 5.7, 34.4, "", 
  1.8, 69.59}, {"BWA", "Africa", "Botswana", "2020-05-16", 24., 0., 1., 0., 
  10.206, 0., 0.425, 0., "", "", "", "", "", "", "", 78.7, 2.351625*^6, 
  4.044, 25.8, 3.941, 2.242, 15807.374, "", 237.372, 4.81, 5.7, 34.4, "", 
  1.8, 69.59}, {"BWA", "Africa", "Botswana", "2020-05-17", 24., 0., 1., 0., 
  10.206, 0., 0.425, 0., "", "", "", "", "", "", "", 78.7, 2.351625*^6, 
  4.044, 25.8, 3.941, 2.242, 15807.374, "", 237.372, 4.81, 5.7, 34.4, "", 
  1.8, 69.59}, {"BWA", "Africa", "Botswana", "2020-05-18", 25., 1., 1., 0., 
  10.631, 0.425, 0.425, 0., "", "", "", "", "", "", "", 78.7, 2.351625*^6, 
  4.044, 25.8, 3.941, 2.242, 15807.374, "", 237.372, 4.81, 5.7, 34.4, "", 
  1.8, 69.59}, {"BWA", "Africa", "Botswana", "2020-05-19", 25., 0., 1., 0., 
  10.631, 0., 0.425, 0., "", "", "", "", "", "", "", 78.7, 2.351625*^6, 
  4.044, 25.8, 3.941, 2.242, 15807.374, "", 237.372, 4.81, 5.7, 34.4, "", 
  1.8, 69.59}, {"BWA", "Africa", "Botswana", "2020-05-20", 25., 0., 1., 0., 
  10.631, 0., 0.425, 0., "", "", "", "", "", "", "", 66.67, 2.351625*^6, 
  4.044, 25.8, 3.941, 2.242, 15807.374, "", 237.372, 4.81, 5.7, 34.4, "", 
  1.8, 69.59}, {"BWA", "Africa", "Botswana", "2020-05-21", 29., 4., 1., 0., 
  12.332, 1.701, 0.425, 0., "", "", "", "", "", "", "", 66.67, 2.351625*^6, 
  4.044, 25.8, 3.941, 2.242, 15807.374, "", 237.372, 4.81, 5.7, 34.4, "", 
  1.8, 69.59}, {"BWA", "Africa", "Botswana", "2020-05-22", 29., 0., 1., 0., 
  12.332, 0., 0.425, 0., "", "", "", "", "", "", "", 61.11, 2.351625*^6, 
  4.044, 25.8, 3.941, 2.242, 15807.374, "", 237.372, 4.81, 5.7, 34.4, "", 
  1.8, 69.59}, {"BWA", "Africa", "Botswana", "2020-05-23", 30., 1., 1., 0., 
  12.757, 0.425, 0.425, 0., "", "", "", "", "", "", "", 61.11, 2.351625*^6, 
  4.044, 25.8, 3.941, 2.242, 15807.374, "", 237.372, 4.81, 5.7, 34.4, "", 
  1.8, 69.59}, {"BWA", "Africa", "Botswana", "2020-05-24", 30., 0., 1., 0., 
  12.757, 0., 0.425, 0., "", "", "", "", "", "", "", 61.11, 2.351625*^6, 
  4.044, 25.8, 3.941, 2.242, 15807.374, "", 237.372, 4.81, 5.7, 34.4, "", 
  1.8, 69.59}, {"BWA", "Africa", "Botswana", "2020-05-25", 35., 5., 1., 0., 
  14.883, 2.126, 0.425, 0., "", "", "", "", "", "", "", 52.78, 2.351625*^6, 
  4.044, 25.8, 3.941, 2.242, 15807.374, "", 237.372, 4.81, 5.7, 34.4, "", 
  1.8, 69.59}, {"BWA", "Africa", "Botswana", "2020-05-26", 35., 0., 1., 0., 
  14.883, 0., 0.425, 0., "", "", "", "", "", "", "", 52.78, 2.351625*^6, 
  4.044, 25.8, 3.941, 2.242, 15807.374, "", 237.372, 4.81, 5.7, 34.4, "", 
  1.8, 69.59}, {"BWA", "Africa", "Botswana", "2020-05-27", 35., 0., 1., 0., 
  14.883, 0., 0.425, 0., "", "", "", "", "", "", "", 52.78, 2.351625*^6, 
  4.044, 25.8, 3.941, 2.242, 15807.374, "", 237.372, 4.81, 5.7, 34.4, "", 
  1.8, 69.59}, {"BWA", "Africa", "Botswana", "2020-05-28", 35., 0., 1., 0., 
  14.883, 0., 0.425, 0., "", "", "", "", "", "", "", 52.78, 2.351625*^6, 
  4.044, 25.8, 3.941, 2.242, 15807.374, "", 237.372, 4.81, 5.7, 34.4, "", 
  1.8, 69.59}, {"BWA", "Africa", "Botswana", "2020-05-29", 35., 0., 1., 0., 
  14.883, 0., 0.425, 0., "", "", "", "", "", "", "", 52.78, 2.351625*^6, 
  4.044, 25.8, 3.941, 2.242, 15807.374, "", 237.372, 4.81, 5.7, 34.4, "", 
  1.8, 69.59}, {"BWA", "Africa", "Botswana", "2020-05-30", 35., 0., 1., 0., 
  14.883, 0., 0.425, 0., "", "", "", "", "", "", "", 52.78, 2.351625*^6, 
  4.044, 25.8, 3.941, 2.242, 15807.374, "", 237.372, 4.81, 5.7, 34.4, "", 
  1.8, 69.59}, {"BWA", "Africa", "Botswana", "2020-05-31", 35., 0., 1., 0., 
  14.883, 0., 0.425, 0., "", "", "", "", "", "", "", 52.78, 2.351625*^6, 
  4.044, 25.8, 3.941, 2.242, 15807.374, "", 237.372, 4.81, 5.7, 34.4, "", 
  1.8, 69.59}, {"BWA", "Africa", "Botswana", "2020-06-01", 38., 3., 1., 0., 
  16.159, 1.276, 0.425, 0., "", "", "", "", "", "", "", 52.78, 2.351625*^6, 
  4.044, 25.8, 3.941, 2.242, 15807.374, "", 237.372, 4.81, 5.7, 34.4, "", 
  1.8, 69.59}, {"BWA", "Africa", "Botswana", "2020-06-02", 38., 0., 1., 0., 
  16.159, 0., 0.425, 0., "", "", "", "", "", "", "", 49.07, 2.351625*^6, 
  4.044, 25.8, 3.941, 2.242, 15807.374, "", 237.372, 4.81, 5.7, 34.4, "", 
  1.8, 69.59}, {"BWA", "Africa", "Botswana", "2020-06-03", 38., 0., 1., 0., 
  16.159, 0., 0.425, 0., "", "", "", "", "", "", "", 49.07, 2.351625*^6, 
  4.044, 25.8, 3.941, 2.242, 15807.374, "", 237.372, 4.81, 5.7, 34.4, "", 
  1.8, 69.59}, {"BWA", "Africa", "Botswana", "2020-06-04", 40., 2., 1., 0., 
  17.01, 0.85, 0.425, 0., "", "", "", "", "", "", "", 49.07, 2.351625*^6, 
  4.044, 25.8, 3.941, 2.242, 15807.374, "", 237.372, 4.81, 5.7, 34.4, "", 
  1.8, 69.59}, {"BWA", "Africa", "Botswana", "2020-06-05", 40., 0., 1., 0., 
  17.01, 0., 0.425, 0., "", "", "", "", "", "", "", 49.07, 2.351625*^6, 
  4.044, 25.8, 3.941, 2.242, 15807.374, "", 237.372, 4.81, 5.7, 34.4, "", 
  1.8, 69.59}, {"BWA", "Africa", "Botswana", "2020-06-06", 40., 0., 1., 0., 
  17.01, 0., 0.425, 0., "", "", "", "", "", "", "", 49.07, 2.351625*^6, 
  4.044, 25.8, 3.941, 2.242, 15807.374, "", 237.372, 4.81, 5.7, 34.4, "", 
  1.8, 69.59}, {"BWA", "Africa", "Botswana", "2020-06-07", 40., 0., 1., 0., 
  17.01, 0., 0.425, 0., "", "", "", "", "", "", "", 49.07, 2.351625*^6, 
  4.044, 25.8, 3.941, 2.242, 15807.374, "", 237.372, 4.81, 5.7, 34.4, "", 
  1.8, 69.59}, {"BWA", "Africa", "Botswana", "2020-06-08", 40., 0., 1., 0., 
  17.01, 0., 0.425, 0., "", "", "", "", "", "", "", 49.07, 2.351625*^6, 
  4.044, 25.8, 3.941, 2.242, 15807.374, "", 237.372, 4.81, 5.7, 34.4, "", 
  1.8, 69.59}, {"BWA", "Africa", "Botswana", "2020-06-09", 42., 2., 1., 0., 
  17.86, 0.85, 0.425, 0., "", "", "", "", "", "", "", 49.07, 2.351625*^6, 
  4.044, 25.8, 3.941, 2.242, 15807.374, "", 237.372, 4.81, 5.7, 34.4, "", 
  1.8, 69.59}, {"BWA", "Africa", "Botswana", "2020-06-10", 42., 0., 1., 0., 
  17.86, 0., 0.425, 0., "", "", "", "", "", "", "", 49.07, 2.351625*^6, 
  4.044, 25.8, 3.941, 2.242, 15807.374, "", 237.372, 4.81, 5.7, 34.4, "", 
  1.8, 69.59}, {"BWA", "Africa", "Botswana", "2020-06-11", 48., 6., 1., 0., 
  20.411, 2.551, 0.425, 0., "", "", "", "", "", "", "", 49.07, 2.351625*^6, 
  4.044, 25.8, 3.941, 2.242, 15807.374, "", 237.372, 4.81, 5.7, 34.4, "", 
  1.8, 69.59}, {"BWA", "Africa", "Botswana", "2020-06-12", 48., 0., 1., 0., 
  20.411, 0., 0.425, 0., "", "", "", "", "", "", "", 49.07, 2.351625*^6, 
  4.044, 25.8, 3.941, 2.242, 15807.374, "", 237.372, 4.81, 5.7, 34.4, "", 
  1.8, 69.59}, {"BWA", "Africa", "Botswana", "2020-06-13", 60., 12., 1., 0., 
  25.514, 5.103, 0.425, 0., "", "", "", "", "", "", "", 69.44, 2.351625*^6, 
  4.044, 25.8, 3.941, 2.242, 15807.374, "", 237.372, 4.81, 5.7, 34.4, "", 
  1.8, 69.59}, {"BWA", "Africa", "Botswana", "2020-06-14", 60., 0., 1., 0., 
  25.514, 0., 0.425, 0., "", "", "", "", "", "", "", 69.44, 2.351625*^6, 
  4.044, 25.8, 3.941, 2.242, 15807.374, "", 237.372, 4.81, 5.7, 34.4, "", 
  1.8, 69.59}, {"BWA", "Africa", "Botswana", "2020-06-15", 60., 0., 1., 0., 
  25.514, 0., 0.425, 0., "", "", "", "", "", "", "", 69.44, 2.351625*^6, 
  4.044, 25.8, 3.941, 2.242, 15807.374, "", 237.372, 4.81, 5.7, 34.4, "", 
  1.8, 69.59}, {"BWA", "Africa", "Botswana", "2020-06-16", 60., 0., 1., 0., 
  25.514, 0., 0.425, 0., "", "", "", "", "", "", "", 49.07, 2.351625*^6, 
  4.044, 25.8, 3.941, 2.242, 15807.374, "", 237.372, 4.81, 5.7, 34.4, "", 
  1.8, 69.59}, {"BWA", "Africa", "Botswana", "2020-06-17", 60., 0., 1., 0., 
  25.514, 0., 0.425, 0., "", "", "", "", "", "", "", 49.07, 2.351625*^6, 
  4.044, 25.8, 3.941, 2.242, 15807.374, "", 237.372, 4.81, 5.7, 34.4, "", 
  1.8, 69.59}, {"BWA", "Africa", "Botswana", "2020-06-18", 60., 0., 1., 0., 
  25.514, 0., 0.425, 0., "", "", "", "", "", "", "", 49.07, 2.351625*^6, 
  4.044, 25.8, 3.941, 2.242, 15807.374, "", 237.372, 4.81, 5.7, 34.4, "", 
  1.8, 69.59}, {"BWA", "Africa", "Botswana", "2020-06-19", 79., 19., 1., 0., 
  33.594, 8.08, 0.425, 0., "", "", "", "", "", "", "", 49.07, 2.351625*^6, 
  4.044, 25.8, 3.941, 2.242, 15807.374, "", 237.372, 4.81, 5.7, 34.4, "", 
  1.8, 69.59}, {"BWA", "Africa", "Botswana", "2020-06-20", 89., 10., 1., 0., 
  37.846, 4.252, 0.425, 0., "", "", "", "", "", "", "", 49.07, 2.351625*^6, 
  4.044, 25.8, 3.941, 2.242, 15807.374, "", 237.372, 4.81, 5.7, 34.4, "", 
  1.8, 69.59}, {"BWA", "Africa", "Botswana", "2020-06-21", 89., 0., 1., 0., 
  37.846, 0., 0.425, 0., "", "", "", "", "", "", "", 49.07, 2.351625*^6, 
  4.044, 25.8, 3.941, 2.242, 15807.374, "", 237.372, 4.81, 5.7, 34.4, "", 
  1.8, 69.59}, {"BWA", "Africa", "Botswana", "2020-06-22", 89., 0., 1., 0., 
  37.846, 0., 0.425, 0., "", "", "", "", "", "", "", 49.07, 2.351625*^6, 
  4.044, 25.8, 3.941, 2.242, 15807.374, "", 237.372, 4.81, 5.7, 34.4, "", 
  1.8, 69.59}, {"BWA", "Africa", "Botswana", "2020-06-23", 89., 0., 1., 0., 
  37.846, 0., 0.425, 0., "", "", "", "", "", "", "", 49.07, 2.351625*^6, 
  4.044, 25.8, 3.941, 2.242, 15807.374, "", 237.372, 4.81, 5.7, 34.4, "", 
  1.8, 69.59}, {"BWA", "Africa", "Botswana", "2020-06-24", 89., 0., 1., 0., 
  37.846, 0., 0.425, 0., "", "", "", "", "", "", "", 49.07, 2.351625*^6, 
  4.044, 25.8, 3.941, 2.242, 15807.374, "", 237.372, 4.81, 5.7, 34.4, "", 
  1.8, 69.59}, {"BWA", "Africa", "Botswana", "2020-06-25", 89., 0., 1., 0., 
  37.846, 0., 0.425, 0., "", "", "", "", "", "", "", 49.07, 2.351625*^6, 
  4.044, 25.8, 3.941, 2.242, 15807.374, "", 237.372, 4.81, 5.7, 34.4, "", 
  1.8, 69.59}, {"BWA", "Africa", "Botswana", "2020-06-26", 89., 0., 1., 0., 
  37.846, 0., 0.425, 0., "", "", "", "", "", "", "", 49.07, 2.351625*^6, 
  4.044, 25.8, 3.941, 2.242, 15807.374, "", 237.372, 4.81, 5.7, 34.4, "", 
  1.8, 69.59}, {"BWA", "Africa", "Botswana", "2020-06-27", 125., 36., 1., 0., 
  53.155, 15.309, 0.425, 0., "", "", "", "", "", "", "", 49.07, 2.351625*^6, 
  4.044, 25.8, 3.941, 2.242, 15807.374, "", 237.372, 4.81, 5.7, 34.4, "", 
  1.8, 69.59}, {"BWA", "Africa", "Botswana", "2020-06-28", 125., 0., 1., 0., 
  53.155, 0., 0.425, 0., "", "", "", "", "", "", "", 49.07, 2.351625*^6, 
  4.044, 25.8, 3.941, 2.242, 15807.374, "", 237.372, 4.81, 5.7, 34.4, "", 
  1.8, 69.59}, {"BWA", "Africa", "Botswana", "2020-06-29", 125., 0., 1., 0., 
  53.155, 0., 0.425, 0., "", "", "", "", "", "", "", 49.07, 2.351625*^6, 
  4.044, 25.8, 3.941, 2.242, 15807.374, "", 237.372, 4.81, 5.7, 34.4, "", 
  1.8, 69.59}, {"BWA", "Africa", "Botswana", "2020-06-30", 175., 50., 1., 0., 
  74.417, 21.262, 0.425, 0., "", "", "", "", "", "", "", 49.07, 2.351625*^6, 
  4.044, 25.8, 3.941, 2.242, 15807.374, "", 237.372, 4.81, 5.7, 34.4, "", 
  1.8, 69.59}, {"BWA", "Africa", "Botswana", "2020-07-01", 227., 52., 1., 0., 
  96.529, 22.112, 0.425, 0., "", "", "", "", "", "", "", 49.07, 2.351625*^6, 
  4.044, 25.8, 3.941, 2.242, 15807.374, "", 237.372, 4.81, 5.7, 34.4, "", 
  1.8, 69.59}, {"BWA", "Africa", "Botswana", "2020-07-02", 227., 0., 1., 0., 
  96.529, 0., 0.425, 0., "", "", "", "", "", "", "", "", 2.351625*^6, 4.044, 
  25.8, 3.941, 2.242, 15807.374, "", 237.372, 4.81, 5.7, 34.4, "", 1.8, 
  69.59}, {"BWA", "Africa", "Botswana", "2020-07-03", 227., 0., 1., 0., 
  96.529, 0., 0.425, 0., "", "", "", "", "", "", "", "", 2.351625*^6, 4.044, 
  25.8, 3.941, 2.242, 15807.374, "", 237.372, 4.81, 5.7, 34.4, "", 1.8, 
  69.59}, {"BWA", "Africa", "Botswana", "2020-07-04", 275., 48., 1., 0., 
  116.94, 20.411, 0.425, 0., "", "", "", "", "", "", "", "", 2.351625*^6, 
  4.044, 25.8, 3.941, 2.242, 15807.374, "", 237.372, 4.81, 5.7, 34.4, "", 
  1.8, 69.59}, {"BWA", "Africa", "Botswana", "2020-07-05", 275., 0., 1., 0., 
  116.94, 0., 0.425, 0., "", "", "", "", "", "", "", "", 2.351625*^6, 4.044, 
  25.8, 3.941, 2.242, 15807.374, "", 237.372, 4.81, 5.7, 34.4, "", 1.8, 
  69.59}, {"BWA", "Africa", "Botswana", "2020-07-06", 275., 0., 1., 0., 
  116.94, 0., 0.425, 0., "", "", "", "", "", "", "", "", 2.351625*^6, 4.044, 
  25.8, 3.941, 2.242, 15807.374, "", 237.372, 4.81, 5.7, 34.4, "", 1.8, 
  69.59}, {"BWA", "Africa", "Botswana", "2020-07-07", 275., 0., 1., 0., 
  116.94, 0., 0.425, 0., "", "", "", "", "", "", "", "", 2.351625*^6, 4.044, 
  25.8, 3.941, 2.242, 15807.374, "", 237.372, 4.81, 5.7, 34.4, "", 1.8, 
  69.59}, {"BWA", "Africa", "Botswana", "2020-07-08", 314., 39., 1., 0., 
  133.525, 16.584, 0.425, 0., "", "", "", "", "", "", "", "", 2.351625*^6, 
  4.044, 25.8, 3.941, 2.242, 15807.374, "", 237.372, 4.81, 5.7, 34.4, "", 
  1.8, 69.59}, {"BRA", "South America", "Brazil", "2019-12-31", 0., 0., 0., 
  0., 0., 0., 0., 0., "", "", "", "", "", "", "", "", 2.12559409*^8, 25.04, 
  33.5, 8.552, 5.06, 14103.452, 3.4, 177.961, 8.11, 10.1, 17.9, "", 2.2, 
  75.88}, {"BRA", "South America", "Brazil", "2020-01-01", 0., 0., 0., 0., 
  0., 0., 0., 0., "", "", "", "", "", "", "", 0., 2.12559409*^8, 25.04, 33.5, 
  8.552, 5.06, 14103.452, 3.4, 177.961, 8.11, 10.1, 17.9, "", 2.2, 75.88}, 
 {"BRA", "South America", "Brazil", "2020-01-02", 0., 0., 0., 0., 0., 0., 0., 
  0., "", "", "", "", "", "", "", 0., 2.12559409*^8, 25.04, 33.5, 8.552, 
  5.06, 14103.452, 3.4, 177.961, 8.11, 10.1, 17.9, "", 2.2, 75.88}, 
 {"BRA", "South America", "Brazil", "2020-01-03", 0., 0., 0., 0., 0., 0., 0., 
  0., "", "", "", "", "", "", "", 0., 2.12559409*^8, 25.04, 33.5, 8.552, 
  5.06, 14103.452, 3.4, 177.961, 8.11, 10.1, 17.9, "", 2.2, 75.88}, 
 {"BRA", "South America", "Brazil", "2020-01-04", 0., 0., 0., 0., 0., 0., 0., 
  0., "", "", "", "", "", "", "", 0., 2.12559409*^8, 25.04, 33.5, 8.552, 
  5.06, 14103.452, 3.4, 177.961, 8.11, 10.1, 17.9, "", 2.2, 75.88}, 
 {"BRA", "South America", "Brazil", "2020-01-05", 0., 0., 0., 0., 0., 0., 0., 
  0., "", "", "", "", "", "", "", 0., 2.12559409*^8, 25.04, 33.5, 8.552, 
  5.06, 14103.452, 3.4, 177.961, 8.11, 10.1, 17.9, "", 2.2, 75.88}, 
 {"BRA", "South America", "Brazil", "2020-01-06", 0., 0., 0., 0., 0., 0., 0., 
  0., "", "", "", "", "", "", "", 0., 2.12559409*^8, 25.04, 33.5, 8.552, 
  5.06, 14103.452, 3.4, 177.961, 8.11, 10.1, 17.9, "", 2.2, 75.88}, 
 {"BRA", "South America", "Brazil", "2020-01-07", 0., 0., 0., 0., 0., 0., 0., 
  0., "", "", "", "", "", "", "", 0., 2.12559409*^8, 25.04, 33.5, 8.552, 
  5.06, 14103.452, 3.4, 177.961, 8.11, 10.1, 17.9, "", 2.2, 75.88}, 
 {"BRA", "South America", "Brazil", "2020-01-08", 0., 0., 0., 0., 0., 0., 0., 
  0., "", "", "", "", "", "", "", 0., 2.12559409*^8, 25.04, 33.5, 8.552, 
  5.06, 14103.452, 3.4, 177.961, 8.11, 10.1, 17.9, "", 2.2, 75.88}, 
 {"BRA", "South America", "Brazil", "2020-01-09", 0., 0., 0., 0., 0., 0., 0., 
  0., "", "", "", "", "", "", "", 0., 2.12559409*^8, 25.04, 33.5, 8.552, 
  5.06, 14103.452, 3.4, 177.961, 8.11, 10.1, 17.9, "", 2.2, 75.88}, 
 {"BRA", "South America", "Brazil", "2020-01-10", 0., 0., 0., 0., 0., 0., 0., 
  0., "", "", "", "", "", "", "", 0., 2.12559409*^8, 25.04, 33.5, 8.552, 
  5.06, 14103.452, 3.4, 177.961, 8.11, 10.1, 17.9, "", 2.2, 75.88}, 
 {"BRA", "South America", "Brazil", "2020-01-11", 0., 0., 0., 0., 0., 0., 0., 
  0., "", "", "", "", "", "", "", 0., 2.12559409*^8, 25.04, 33.5, 8.552, 
  5.06, 14103.452, 3.4, 177.961, 8.11, 10.1, 17.9, "", 2.2, 75.88}, 
 {"BRA", "South America", "Brazil", "2020-01-12", 0., 0., 0., 0., 0., 0., 0., 
  0., "", "", "", "", "", "", "", 0., 2.12559409*^8, 25.04, 33.5, 8.552, 
  5.06, 14103.452, 3.4, 177.961, 8.11, 10.1, 17.9, "", 2.2, 75.88}, 
 {"BRA", "South America", "Brazil", "2020-01-13", 0., 0., 0., 0., 0., 0., 0., 
  0., "", "", "", "", "", "", "", 0., 2.12559409*^8, 25.04, 33.5, 8.552, 
  5.06, 14103.452, 3.4, 177.961, 8.11, 10.1, 17.9, "", 2.2, 75.88}, 
 {"BRA", "South America", "Brazil", "2020-01-14", 0., 0., 0., 0., 0., 0., 0., 
  0., "", "", "", "", "", "", "", 0., 2.12559409*^8, 25.04, 33.5, 8.552, 
  5.06, 14103.452, 3.4, 177.961, 8.11, 10.1, 17.9, "", 2.2, 75.88}, 
 {"BRA", "South America", "Brazil", "2020-01-15", 0., 0., 0., 0., 0., 0., 0., 
  0., "", "", "", "", "", "", "", 0., 2.12559409*^8, 25.04, 33.5, 8.552, 
  5.06, 14103.452, 3.4, 177.961, 8.11, 10.1, 17.9, "", 2.2, 75.88}, 
 {"BRA", "South America", "Brazil", "2020-01-16", 0., 0., 0., 0., 0., 0., 0., 
  0., "", "", "", "", "", "", "", 0., 2.12559409*^8, 25.04, 33.5, 8.552, 
  5.06, 14103.452, 3.4, 177.961, 8.11, 10.1, 17.9, "", 2.2, 75.88}, 
 {"BRA", "South America", "Brazil", "2020-01-17", 0., 0., 0., 0., 0., 0., 0., 
  0., "", "", "", "", "", "", "", 0., 2.12559409*^8, 25.04, 33.5, 8.552, 
  5.06, 14103.452, 3.4, 177.961, 8.11, 10.1, 17.9, "", 2.2, 75.88}, 
 {"BRA", "South America", "Brazil", "2020-01-18", 0., 0., 0., 0., 0., 0., 0., 
  0., "", "", "", "", "", "", "", 0., 2.12559409*^8, 25.04, 33.5, 8.552, 
  5.06, 14103.452, 3.4, 177.961, 8.11, 10.1, 17.9, "", 2.2, 75.88}, 
 {"BRA", "South America", "Brazil", "2020-01-19", 0., 0., 0., 0., 0., 0., 0., 
  0., "", "", "", "", "", "", "", 0., 2.12559409*^8, 25.04, 33.5, 8.552, 
  5.06, 14103.452, 3.4, 177.961, 8.11, 10.1, 17.9, "", 2.2, 75.88}, 
 {"BRA", "South America", "Brazil", "2020-01-20", 0., 0., 0., 0., 0., 0., 0., 
  0., "", "", "", "", "", "", "", 0., 2.12559409*^8, 25.04, 33.5, 8.552, 
  5.06, 14103.452, 3.4, 177.961, 8.11, 10.1, 17.9, "", 2.2, 75.88}, 
 {"BRA", "South America", "Brazil", "2020-01-21", 0., 0., 0., 0., 0., 0., 0., 
  0., "", "", "", "", "", "", "", 0., 2.12559409*^8, 25.04, 33.5, 8.552, 
  5.06, 14103.452, 3.4, 177.961, 8.11, 10.1, 17.9, "", 2.2, 75.88}, 
 {"BRA", "South America", "Brazil", "2020-01-22", 0., 0., 0., 0., 0., 0., 0., 
  0., "", "", "", "", "", "", "", 0., 2.12559409*^8, 25.04, 33.5, 8.552, 
  5.06, 14103.452, 3.4, 177.961, 8.11, 10.1, 17.9, "", 2.2, 75.88}, 
 {"BRA", "South America", "Brazil", "2020-01-23", 0., 0., 0., 0., 0., 0., 0., 
  0., "", "", "", "", "", "", "", 0., 2.12559409*^8, 25.04, 33.5, 8.552, 
  5.06, 14103.452, 3.4, 177.961, 8.11, 10.1, 17.9, "", 2.2, 75.88}, 
 {"BRA", "South America", "Brazil", "2020-01-24", 0., 0., 0., 0., 0., 0., 0., 
  0., "", "", "", "", "", "", "", 0., 2.12559409*^8, 25.04, 33.5, 8.552, 
  5.06, 14103.452, 3.4, 177.961, 8.11, 10.1, 17.9, "", 2.2, 75.88}, 
 {"BRA", "South America", "Brazil", "2020-01-25", 0., 0., 0., 0., 0., 0., 0., 
  0., "", "", "", "", "", "", "", 0., 2.12559409*^8, 25.04, 33.5, 8.552, 
  5.06, 14103.452, 3.4, 177.961, 8.11, 10.1, 17.9, "", 2.2, 75.88}, 
 {"BRA", "South America", "Brazil", "2020-01-26", 0., 0., 0., 0., 0., 0., 0., 
  0., "", "", "", "", "", "", "", 0., 2.12559409*^8, 25.04, 33.5, 8.552, 
  5.06, 14103.452, 3.4, 177.961, 8.11, 10.1, 17.9, "", 2.2, 75.88}, 
 {"BRA", "South America", "Brazil", "2020-01-27", 0., 0., 0., 0., 0., 0., 0., 
  0., "", "", "", "", "", "", "", 0., 2.12559409*^8, 25.04, 33.5, 8.552, 
  5.06, 14103.452, 3.4, 177.961, 8.11, 10.1, 17.9, "", 2.2, 75.88}, 
 {"BRA", "South America", "Brazil", "2020-01-28", 0., 0., 0., 0., 0., 0., 0., 
  0., "", "", "", "", "", "", "", 0., 2.12559409*^8, 25.04, 33.5, 8.552, 
  5.06, 14103.452, 3.4, 177.961, 8.11, 10.1, 17.9, "", 2.2, 75.88}, 
 {"BRA", "South America", "Brazil", "2020-01-29", 0., 0., 0., 0., 0., 0., 0., 
  0., "", "", "", "", "", "", "", 5.56, 2.12559409*^8, 25.04, 33.5, 8.552, 
  5.06, 14103.452, 3.4, 177.961, 8.11, 10.1, 17.9, "", 2.2, 75.88}, 
 {"BRA", "South America", "Brazil", "2020-01-30", 0., 0., 0., 0., 0., 0., 0., 
  0., "", "", "", "", "", "", "", 5.56, 2.12559409*^8, 25.04, 33.5, 8.552, 
  5.06, 14103.452, 3.4, 177.961, 8.11, 10.1, 17.9, "", 2.2, 75.88}, 
 {"BRA", "South America", "Brazil", "2020-01-31", 0., 0., 0., 0., 0., 0., 0., 
  0., "", "", "", "", "", "", "", 5.56, 2.12559409*^8, 25.04, 33.5, 8.552, 
  5.06, 14103.452, 3.4, 177.961, 8.11, 10.1, 17.9, "", 2.2, 75.88}, 
 {"BRA", "South America", "Brazil", "2020-02-01", 0., 0., 0., 0., 0., 0., 0., 
  0., "", "", "", "", "", "", "", 5.56, 2.12559409*^8, 25.04, 33.5, 8.552, 
  5.06, 14103.452, 3.4, 177.961, 8.11, 10.1, 17.9, "", 2.2, 75.88}, 
 {"BRA", "South America", "Brazil", "2020-02-02", 0., 0., 0., 0., 0., 0., 0., 
  0., "", "", "", "", "", "", "", 5.56, 2.12559409*^8, 25.04, 33.5, 8.552, 
  5.06, 14103.452, 3.4, 177.961, 8.11, 10.1, 17.9, "", 2.2, 75.88}, 
 {"BRA", "South America", "Brazil", "2020-02-03", 0., 0., 0., 0., 0., 0., 0., 
  0., "", "", "", "", "", "", "", 5.56, 2.12559409*^8, 25.04, 33.5, 8.552, 
  5.06, 14103.452, 3.4, 177.961, 8.11, 10.1, 17.9, "", 2.2, 75.88}, 
 {"BRA", "South America", "Brazil", "2020-02-04", 0., 0., 0., 0., 0., 0., 0., 
  0., "", "", "", "", "", "", "", 5.56, 2.12559409*^8, 25.04, 33.5, 8.552, 
  5.06, 14103.452, 3.4, 177.961, 8.11, 10.1, 17.9, "", 2.2, 75.88}, 
 {"BRA", "South America", "Brazil", "2020-02-05", 0., 0., 0., 0., 0., 0., 0., 
  0., "", "", "", "", "", "", "", 5.56, 2.12559409*^8, 25.04, 33.5, 8.552, 
  5.06, 14103.452, 3.4, 177.961, 8.11, 10.1, 17.9, "", 2.2, 75.88}, 
 {"BRA", "South America", "Brazil", "2020-02-06", 0., 0., 0., 0., 0., 0., 0., 
  0., "", "", "", "", "", "", "", 5.56, 2.12559409*^8, 25.04, 33.5, 8.552, 
  5.06, 14103.452, 3.4, 177.961, 8.11, 10.1, 17.9, "", 2.2, 75.88}, 
 {"BRA", "South America", "Brazil", "2020-02-07", 0., 0., 0., 0., 0., 0., 0., 
  0., "", "", "", "", "", "", "", 5.56, 2.12559409*^8, 25.04, 33.5, 8.552, 
  5.06, 14103.452, 3.4, 177.961, 8.11, 10.1, 17.9, "", 2.2, 75.88}, 
 {"BRA", "South America", "Brazil", "2020-02-08", 0., 0., 0., 0., 0., 0., 0., 
  0., "", "", "", "", "", "", "", 5.56, 2.12559409*^8, 25.04, 33.5, 8.552, 
  5.06, 14103.452, 3.4, 177.961, 8.11, 10.1, 17.9, "", 2.2, 75.88}, 
 {"BRA", "South America", "Brazil", "2020-02-09", 0., 0., 0., 0., 0., 0., 0., 
  0., "", "", "", "", "", "", "", 5.56, 2.12559409*^8, 25.04, 33.5, 8.552, 
  5.06, 14103.452, 3.4, 177.961, 8.11, 10.1, 17.9, "", 2.2, 75.88}, 
 {"BRA", "South America", "Brazil", "2020-02-10", 0., 0., 0., 0., 0., 0., 0., 
  0., "", "", "", "", "", "", "", 5.56, 2.12559409*^8, 25.04, 33.5, 8.552, 
  5.06, 14103.452, 3.4, 177.961, 8.11, 10.1, 17.9, "", 2.2, 75.88}, 
 {"BRA", "South America", "Brazil", "2020-02-11", 0., 0., 0., 0., 0., 0., 0., 
  0., "", "", "", "", "", "", "", 5.56, 2.12559409*^8, 25.04, 33.5, 8.552, 
  5.06, 14103.452, 3.4, 177.961, 8.11, 10.1, 17.9, "", 2.2, 75.88}, 
 {"BRA", "South America", "Brazil", "2020-02-12", 0., 0., 0., 0., 0., 0., 0., 
  0., "", "", "", "", "", "", "", 5.56, 2.12559409*^8, 25.04, 33.5, 8.552, 
  5.06, 14103.452, 3.4, 177.961, 8.11, 10.1, 17.9, "", 2.2, 75.88}, 
 {"BRA", "South America", "Brazil", "2020-02-13", 0., 0., 0., 0., 0., 0., 0., 
  0., "", "", "", "", "", "", "", 5.56, 2.12559409*^8, 25.04, 33.5, 8.552, 
  5.06, 14103.452, 3.4, 177.961, 8.11, 10.1, 17.9, "", 2.2, 75.88}, 
 {"BRA", "South America", "Brazil", "2020-02-14", 0., 0., 0., 0., 0., 0., 0., 
  0., "", "", "", "", "", "", "", 5.56, 2.12559409*^8, 25.04, 33.5, 8.552, 
  5.06, 14103.452, 3.4, 177.961, 8.11, 10.1, 17.9, "", 2.2, 75.88}, 
 {"BRA", "South America", "Brazil", "2020-02-15", 0., 0., 0., 0., 0., 0., 0., 
  0., "", "", "", "", "", "", "", 5.56, 2.12559409*^8, 25.04, 33.5, 8.552, 
  5.06, 14103.452, 3.4, 177.961, 8.11, 10.1, 17.9, "", 2.2, 75.88}, 
 {"BRA", "South America", "Brazil", "2020-02-16", 0., 0., 0., 0., 0., 0., 0., 
  0., "", "", "", "", "", "", "", 5.56, 2.12559409*^8, 25.04, 33.5, 8.552, 
  5.06, 14103.452, 3.4, 177.961, 8.11, 10.1, 17.9, "", 2.2, 75.88}, 
 {"BRA", "South America", "Brazil", "2020-02-17", 0., 0., 0., 0., 0., 0., 0., 
  0., "", "", "", "", "", "", "", 5.56, 2.12559409*^8, 25.04, 33.5, 8.552, 
  5.06, 14103.452, 3.4, 177.961, 8.11, 10.1, 17.9, "", 2.2, 75.88}, 
 {"BRA", "South America", "Brazil", "2020-02-18", 0., 0., 0., 0., 0., 0., 0., 
  0., "", "", "", "", "", "", "", 5.56, 2.12559409*^8, 25.04, 33.5, 8.552, 
  5.06, 14103.452, 3.4, 177.961, 8.11, 10.1, 17.9, "", 2.2, 75.88}, 
 {"BRA", "South America", "Brazil", "2020-02-19", 0., 0., 0., 0., 0., 0., 0., 
  0., "", "", "", "", "", "", "", 5.56, 2.12559409*^8, 25.04, 33.5, 8.552, 
  5.06, 14103.452, 3.4, 177.961, 8.11, 10.1, 17.9, "", 2.2, 75.88}, 
 {"BRA", "South America", "Brazil", "2020-02-20", 0., 0., 0., 0., 0., 0., 0., 
  0., "", "", "", "", "", "", "", 5.56, 2.12559409*^8, 25.04, 33.5, 8.552, 
  5.06, 14103.452, 3.4, 177.961, 8.11, 10.1, 17.9, "", 2.2, 75.88}, 
 {"BRA", "South America", "Brazil", "2020-02-21", 0., 0., 0., 0., 0., 0., 0., 
  0., "", "", "", "", "", "", "", 5.56, 2.12559409*^8, 25.04, 33.5, 8.552, 
  5.06, 14103.452, 3.4, 177.961, 8.11, 10.1, 17.9, "", 2.2, 75.88}, 
 {"BRA", "South America", "Brazil", "2020-02-22", 0., 0., 0., 0., 0., 0., 0., 
  0., "", "", "", "", "", "", "", 5.56, 2.12559409*^8, 25.04, 33.5, 8.552, 
  5.06, 14103.452, 3.4, 177.961, 8.11, 10.1, 17.9, "", 2.2, 75.88}, 
 {"BRA", "South America", "Brazil", "2020-02-23", 0., 0., 0., 0., 0., 0., 0., 
  0., "", "", "", "", "", "", "", 5.56, 2.12559409*^8, 25.04, 33.5, 8.552, 
  5.06, 14103.452, 3.4, 177.961, 8.11, 10.1, 17.9, "", 2.2, 75.88}, 
 {"BRA", "South America", "Brazil", "2020-02-24", 0., 0., 0., 0., 0., 0., 0., 
  0., "", "", "", "", "", "", "", 5.56, 2.12559409*^8, 25.04, 33.5, 8.552, 
  5.06, 14103.452, 3.4, 177.961, 8.11, 10.1, 17.9, "", 2.2, 75.88}, 
 {"BRA", "South America", "Brazil", "2020-02-25", 0., 0., 0., 0., 0., 0., 0., 
  0., "", "", "", "", "", "", "", 5.56, 2.12559409*^8, 25.04, 33.5, 8.552, 
  5.06, 14103.452, 3.4, 177.961, 8.11, 10.1, 17.9, "", 2.2, 75.88}, 
 {"BRA", "South America", "Brazil", "2020-02-26", 1., 1., 0., 0., 0.005, 
  0.005, 0., 0., "", "", "", "", "", "", "", 5.56, 2.12559409*^8, 25.04, 
  33.5, 8.552, 5.06, 14103.452, 3.4, 177.961, 8.11, 10.1, 17.9, "", 2.2, 
  75.88}, {"BRA", "South America", "Brazil", "2020-02-27", 1., 0., 0., 0., 
  0.005, 0., 0., 0., "", "", "", "", "", "", "", 5.56, 2.12559409*^8, 25.04, 
  33.5, 8.552, 5.06, 14103.452, 3.4, 177.961, 8.11, 10.1, 17.9, "", 2.2, 
  75.88}, {"BRA", "South America", "Brazil", "2020-02-28", 1., 0., 0., 0., 
  0.005, 0., 0., 0., "", "", "", "", "", "", "", 5.56, 2.12559409*^8, 25.04, 
  33.5, 8.552, 5.06, 14103.452, 3.4, 177.961, 8.11, 10.1, 17.9, "", 2.2, 
  75.88}, {"BRA", "South America", "Brazil", "2020-02-29", 1., 0., 0., 0., 
  0.005, 0., 0., 0., "", "", "", "", "", "", "", 5.56, 2.12559409*^8, 25.04, 
  33.5, 8.552, 5.06, 14103.452, 3.4, 177.961, 8.11, 10.1, 17.9, "", 2.2, 
  75.88}, {"BRA", "South America", "Brazil", "2020-03-01", 2., 1., 0., 0., 
  0.009, 0.005, 0., 0., "", "", "", "", "", "", "", 5.56, 2.12559409*^8, 
  25.04, 33.5, 8.552, 5.06, 14103.452, 3.4, 177.961, 8.11, 10.1, 17.9, "", 
  2.2, 75.88}, {"BRA", "South America", "Brazil", "2020-03-02", 2., 0., 0., 
  0., 0.009, 0., 0., 0., "", "", "", "", "", "", "", 11.11, 2.12559409*^8, 
  25.04, 33.5, 8.552, 5.06, 14103.452, 3.4, 177.961, 8.11, 10.1, 17.9, "", 
  2.2, 75.88}, {"BRA", "South America", "Brazil", "2020-03-03", 2., 0., 0., 
  0., 0.009, 0., 0., 0., "", "", "", "", "", "", "", 11.11, 2.12559409*^8, 
  25.04, 33.5, 8.552, 5.06, 14103.452, 3.4, 177.961, 8.11, 10.1, 17.9, "", 
  2.2, 75.88}, {"BRA", "South America", "Brazil", "2020-03-04", 2., 0., 0., 
  0., 0.009, 0., 0., 0., "", "", "", "", "", "", "", 11.11, 2.12559409*^8, 
  25.04, 33.5, 8.552, 5.06, 14103.452, 3.4, 177.961, 8.11, 10.1, 17.9, "", 
  2.2, 75.88}, {"BRA", "South America", "Brazil", "2020-03-05", 3., 1., 0., 
  0., 0.014, 0.005, 0., 0., "", "", "", "", "", "", "", 11.11, 2.12559409*^8, 
  25.04, 33.5, 8.552, 5.06, 14103.452, 3.4, 177.961, 8.11, 10.1, 17.9, "", 
  2.2, 75.88}, {"BRA", "South America", "Brazil", "2020-03-06", 8., 5., 0., 
  0., 0.038, 0.024, 0., 0., "", "", "", "", "", "", "", 11.11, 2.12559409*^8, 
  25.04, 33.5, 8.552, 5.06, 14103.452, 3.4, 177.961, 8.11, 10.1, 17.9, "", 
  2.2, 75.88}, {"BRA", "South America", "Brazil", "2020-03-07", 13., 5., 0., 
  0., 0.061, 0.024, 0., 0., "", "", "", "", "", "", "", 11.11, 2.12559409*^8, 
  25.04, 33.5, 8.552, 5.06, 14103.452, 3.4, 177.961, 8.11, 10.1, 17.9, "", 
  2.2, 75.88}, {"BRA", "South America", "Brazil", "2020-03-08", 13., 0., 0., 
  0., 0.061, 0., 0., 0., "", "", "", "", "", "", "", 11.11, 2.12559409*^8, 
  25.04, 33.5, 8.552, 5.06, 14103.452, 3.4, 177.961, 8.11, 10.1, 17.9, "", 
  2.2, 75.88}, {"BRA", "South America", "Brazil", "2020-03-09", 25., 12., 0., 
  0., 0.118, 0.056, 0., 0., "", "", "", "", "", "", "", 11.11, 2.12559409*^8, 
  25.04, 33.5, 8.552, 5.06, 14103.452, 3.4, 177.961, 8.11, 10.1, 17.9, "", 
  2.2, 75.88}, {"BRA", "South America", "Brazil", "2020-03-10", 25., 0., 0., 
  0., 0.118, 0., 0., 0., "", "", "", "", "", "", "", 11.11, 2.12559409*^8, 
  25.04, 33.5, 8.552, 5.06, 14103.452, 3.4, 177.961, 8.11, 10.1, 17.9, "", 
  2.2, 75.88}, {"BRA", "South America", "Brazil", "2020-03-11", 34., 9., 0., 
  0., 0.16, 0.042, 0., 0., "", "", "", "", "", "", "", 11.11, 2.12559409*^8, 
  25.04, 33.5, 8.552, 5.06, 14103.452, 3.4, 177.961, 8.11, 10.1, 17.9, "", 
  2.2, 75.88}, {"BRA", "South America", "Brazil", "2020-03-12", 52., 18., 0., 
  0., 0.245, 0.085, 0., 0., "", "", "", "", "", "", "", 28.7, 2.12559409*^8, 
  25.04, 33.5, 8.552, 5.06, 14103.452, 3.4, 177.961, 8.11, 10.1, 17.9, "", 
  2.2, 75.88}, {"BRA", "South America", "Brazil", "2020-03-13", 77., 25., 0., 
  0., 0.362, 0.118, 0., 0., "", "", "", "", "", "", "", 37.96, 2.12559409*^8, 
  25.04, 33.5, 8.552, 5.06, 14103.452, 3.4, 177.961, 8.11, 10.1, 17.9, "", 
  2.2, 75.88}, {"BRA", "South America", "Brazil", "2020-03-14", 98., 21., 0., 
  0., 0.461, 0.099, 0., 0., "", "", "", "", "", "", "", 42.13, 2.12559409*^8, 
  25.04, 33.5, 8.552, 5.06, 14103.452, 3.4, 177.961, 8.11, 10.1, 17.9, "", 
  2.2, 75.88}, {"BRA", "South America", "Brazil", "2020-03-15", 121., 23., 
  0., 0., 0.569, 0.108, 0., 0., "", "", "", "", "", "", "", 42.13, 
  2.12559409*^8, 25.04, 33.5, 8.552, 5.06, 14103.452, 3.4, 177.961, 8.11, 
  10.1, 17.9, "", 2.2, 75.88}, {"BRA", "South America", "Brazil", 
  "2020-03-16", 200., 79., 0., 0., 0.941, 0.372, 0., 0., "", "", "", "", "", 
  "", "", 42.13, 2.12559409*^8, 25.04, 33.5, 8.552, 5.06, 14103.452, 3.4, 
  177.961, 8.11, 10.1, 17.9, "", 2.2, 75.88}, 
 {"BRA", "South America", "Brazil", "2020-03-17", 234., 34., 0., 0., 1.101, 
  0.16, 0., 0., "", "", "", "", "", "", "", 57.87, 2.12559409*^8, 25.04, 
  33.5, 8.552, 5.06, 14103.452, 3.4, 177.961, 8.11, 10.1, 17.9, "", 2.2, 
  75.88}, {"BRA", "South America", "Brazil", "2020-03-18", 291., 57., 1., 1., 
  1.369, 0.268, 0.005, 0.005, "", "", "", "", "", "", "", 60.65, 
  2.12559409*^8, 25.04, 33.5, 8.552, 5.06, 14103.452, 3.4, 177.961, 8.11, 
  10.1, 17.9, "", 2.2, 75.88}, {"BRA", "South America", "Brazil", 
  "2020-03-19", 428., 137., 4., 3., 2.014, 0.645, 0.019, 0.014, "", "", "", 
  "", "", "", "", 66.2, 2.12559409*^8, 25.04, 33.5, 8.552, 5.06, 14103.452, 
  3.4, 177.961, 8.11, 10.1, 17.9, "", 2.2, 75.88}, 
 {"BRA", "South America", "Brazil", "2020-03-20", 621., 193., 6., 2., 2.922, 
  0.908, 0.028, 0.009, "", "", "", "", "", "", "", 66.2, 2.12559409*^8, 
  25.04, 33.5, 8.552, 5.06, 14103.452, 3.4, 177.961, 8.11, 10.1, 17.9, "", 
  2.2, 75.88}, {"BRA", "South America", "Brazil", "2020-03-21", 904., 283., 
  11., 5., 4.253, 1.331, 0.052, 0.024, "", "", "", "", "", "", "", 71.76, 
  2.12559409*^8, 25.04, 33.5, 8.552, 5.06, 14103.452, 3.4, 177.961, 8.11, 
  10.1, 17.9, "", 2.2, 75.88}, {"BRA", "South America", "Brazil", 
  "2020-03-22", 1128., 224., 18., 7., 5.307, 1.054, 0.085, 0.033, "", "", "", 
  "", "", "", "", 71.76, 2.12559409*^8, 25.04, 33.5, 8.552, 5.06, 14103.452, 
  3.4, 177.961, 8.11, 10.1, 17.9, "", 2.2, 75.88}, 
 {"BRA", "South America", "Brazil", "2020-03-23", 1546., 418., 25., 7., 
  7.273, 1.967, 0.118, 0.033, "", "", "", "", "", "", "", 71.76, 
  2.12559409*^8, 25.04, 33.5, 8.552, 5.06, 14103.452, 3.4, 177.961, 8.11, 
  10.1, 17.9, "", 2.2, 75.88}, {"BRA", "South America", "Brazil", 
  "2020-03-24", 1891., 345., 34., 9., 8.896, 1.623, 0.16, 0.042, "", "", "", 
  "", "", "", "", 71.76, 2.12559409*^8, 25.04, 33.5, 8.552, 5.06, 14103.452, 
  3.4, 177.961, 8.11, 10.1, 17.9, "", 2.2, 75.88}, 
 {"BRA", "South America", "Brazil", "2020-03-25", 2201., 310., 46., 12., 
  10.355, 1.458, 0.216, 0.056, "", "", "", "", "", "", "", 71.76, 
  2.12559409*^8, 25.04, 33.5, 8.552, 5.06, 14103.452, 3.4, 177.961, 8.11, 
  10.1, 17.9, "", 2.2, 75.88}, {"BRA", "South America", "Brazil", 
  "2020-03-26", 2433., 232., 57., 11., 11.446, 1.091, 0.268, 0.052, "", "", 
  "", "", "", "", "", 71.76, 2.12559409*^8, 25.04, 33.5, 8.552, 5.06, 
  14103.452, 3.4, 177.961, 8.11, 10.1, 17.9, "", 2.2, 75.88}, 
 {"BRA", "South America", "Brazil", "2020-03-27", 2915., 482., 77., 20., 
  13.714, 2.268, 0.362, 0.094, "", "", "", "", "", "", "", 74.54, 
  2.12559409*^8, 25.04, 33.5, 8.552, 5.06, 14103.452, 3.4, 177.961, 8.11, 
  10.1, 17.9, "", 2.2, 75.88}, {"BRA", "South America", "Brazil", 
  "2020-03-28", 3417., 502., 92., 15., 16.076, 2.362, 0.433, 0.071, "", "", 
  "", "", "", "", "", 74.54, 2.12559409*^8, 25.04, 33.5, 8.552, 5.06, 
  14103.452, 3.4, 177.961, 8.11, 10.1, 17.9, "", 2.2, 75.88}, 
 {"BRA", "South America", "Brazil", "2020-03-29", 3904., 487., 114., 22., 
  18.367, 2.291, 0.536, 0.104, "", "", "", "", "", "", "", 74.54, 
  2.12559409*^8, 25.04, 33.5, 8.552, 5.06, 14103.452, 3.4, 177.961, 8.11, 
  10.1, 17.9, "", 2.2, 75.88}, {"BRA", "South America", "Brazil", 
  "2020-03-30", 4256., 352., 136., 22., 20.023, 1.656, 0.64, 0.104, "", "", 
  "", "", "", "", "", 74.54, 2.12559409*^8, 25.04, 33.5, 8.552, 5.06, 
  14103.452, 3.4, 177.961, 8.11, 10.1, 17.9, "", 2.2, 75.88}, 
 {"BRA", "South America", "Brazil", "2020-03-31", 4579., 323., 159., 23., 
  21.542, 1.52, 0.748, 0.108, "", "", "", "", "", "", "", 74.54, 
  2.12559409*^8, 25.04, 33.5, 8.552, 5.06, 14103.452, 3.4, 177.961, 8.11, 
  10.1, 17.9, "", 2.2, 75.88}, {"BRA", "South America", "Brazil", 
  "2020-04-01", 5717., 1138., 201., 42., 26.896, 5.354, 0.946, 0.198, "", "", 
  "", "", "", "", "", 74.54, 2.12559409*^8, 25.04, 33.5, 8.552, 5.06, 
  14103.452, 3.4, 177.961, 8.11, 10.1, 17.9, "", 2.2, 75.88}, 
 {"BRA", "South America", "Brazil", "2020-04-02", 6836., 1119., 241., 40., 
  32.16, 5.264, 1.134, 0.188, "", "", "", "", "", "", "", 74.54, 
  2.12559409*^8, 25.04, 33.5, 8.552, 5.06, 14103.452, 3.4, 177.961, 8.11, 
  10.1, 17.9, "", 2.2, 75.88}, {"BRA", "South America", "Brazil", 
  "2020-04-03", 7910., 1074., 299., 58., 37.213, 5.053, 1.407, 0.273, "", "", 
  "", "", "", "", "", 74.54, 2.12559409*^8, 25.04, 33.5, 8.552, 5.06, 
  14103.452, 3.4, 177.961, 8.11, 10.1, 17.9, "", 2.2, 75.88}, 
 {"BRA", "South America", "Brazil", "2020-04-04", 9056., 1146., 359., 60., 
  42.605, 5.391, 1.689, 0.282, "", "", "", "", "", "", "", 74.54, 
  2.12559409*^8, 25.04, 33.5, 8.552, 5.06, 14103.452, 3.4, 177.961, 8.11, 
  10.1, 17.9, "", 2.2, 75.88}, {"BRA", "South America", "Brazil", 
  "2020-04-05", 10278., 1222., 432., 73., 48.354, 5.749, 2.032, 0.343, "", 
  "", "", "", "", "", "", 74.54, 2.12559409*^8, 25.04, 33.5, 8.552, 5.06, 
  14103.452, 3.4, 177.961, 8.11, 10.1, 17.9, "", 2.2, 75.88}, 
 {"BRA", "South America", "Brazil", "2020-04-06", 11130., 852., 486., 54., 
  52.362, 4.008, 2.286, 0.254, "", "", "", "", "", "", "", 74.54, 
  2.12559409*^8, 25.04, 33.5, 8.552, 5.06, 14103.452, 3.4, 177.961, 8.11, 
  10.1, 17.9, "", 2.2, 75.88}, {"BRA", "South America", "Brazil", 
  "2020-04-07", 12056., 926., 553., 67., 56.718, 4.356, 2.602, 0.315, 62985., 
  "", 0.296, "", "", "", "tests performed", 74.54, 2.12559409*^8, 25.04, 
  33.5, 8.552, 5.06, 14103.452, 3.4, 177.961, 8.11, 10.1, 17.9, "", 2.2, 
  75.88}, {"BRA", "South America", "Brazil", "2020-04-08", 13717., 1661., 
  667., 114., 64.533, 7.814, 3.138, 0.536, "", "", "", "", "", "", 
  "tests performed", 74.54, 2.12559409*^8, 25.04, 33.5, 8.552, 5.06, 
  14103.452, 3.4, 177.961, 8.11, 10.1, 17.9, "", 2.2, 75.88}, 
 {"BRA", "South America", "Brazil", "2020-04-09", 15927., 2210., 800., 133., 
  74.93, 10.397, 3.764, 0.626, "", "", "", "", "", "", "tests performed", 
  74.54, 2.12559409*^8, 25.04, 33.5, 8.552, 5.06, 14103.452, 3.4, 177.961, 
  8.11, 10.1, 17.9, "", 2.2, 75.88}, {"BRA", "South America", "Brazil", 
  "2020-04-10", 17857., 1930., 941., 141., 84.009, 9.08, 4.427, 0.663, "", 
  "", "", "", "", "", "tests performed", 74.54, 2.12559409*^8, 25.04, 33.5, 
  8.552, 5.06, 14103.452, 3.4, 177.961, 8.11, 10.1, 17.9, "", 2.2, 75.88}, 
 {"BRA", "South America", "Brazil", "2020-04-11", 19638., 1781., 1056., 115., 
  92.388, 8.379, 4.968, 0.541, "", "", "", "", "", "", "tests performed", 
  74.54, 2.12559409*^8, 25.04, 33.5, 8.552, 5.06, 14103.452, 3.4, 177.961, 
  8.11, 10.1, 17.9, "", 2.2, 75.88}, {"BRA", "South America", "Brazil", 
  "2020-04-12", 20727., 1089., 1124., 68., 97.512, 5.123, 5.288, 0.32, "", 
  "", "", "", "", "", "tests performed", 74.54, 2.12559409*^8, 25.04, 33.5, 
  8.552, 5.06, 14103.452, 3.4, 177.961, 8.11, 10.1, 17.9, "", 2.2, 75.88}, 
 {"BRA", "South America", "Brazil", "2020-04-13", 22169., 1442., 1223., 99., 
  104.296, 6.784, 5.754, 0.466, "", "", "", "", "", "", "tests performed", 
  74.54, 2.12559409*^8, 25.04, 33.5, 8.552, 5.06, 14103.452, 3.4, 177.961, 
  8.11, 10.1, 17.9, "", 2.2, 75.88}, {"BRA", "South America", "Brazil", 
  "2020-04-14", 23430., 1261., 1328., 105., 110.228, 5.932, 6.248, 0.494, "", 
  "", "", "", 5345., 0.025, "tests performed", 74.54, 2.12559409*^8, 25.04, 
  33.5, 8.552, 5.06, 14103.452, 3.4, 177.961, 8.11, 10.1, 17.9, "", 2.2, 
  75.88}, {"BRA", "South America", "Brazil", "2020-04-15", 25262., 1832., 
  1532., 204., 118.847, 8.619, 7.207, 0.96, "", "", "", "", 5345., 0.025, 
  "tests performed", 74.54, 2.12559409*^8, 25.04, 33.5, 8.552, 5.06, 
  14103.452, 3.4, 177.961, 8.11, 10.1, 17.9, "", 2.2, 75.88}, 
 {"BRA", "South America", "Brazil", "2020-04-16", 28320., 3058., 1736., 204., 
  133.233, 14.387, 8.167, 0.96, "", "", "", "", 5345., 0.025, 
  "tests performed", 74.54, 2.12559409*^8, 25.04, 33.5, 8.552, 5.06, 
  14103.452, 3.4, 177.961, 8.11, 10.1, 17.9, "", 2.2, 75.88}, 
 {"BRA", "South America", "Brazil", "2020-04-17", 30425., 2105., 1924., 188., 
  143.136, 9.903, 9.052, 0.884, "", "", "", "", 5345., 0.025, 
  "tests performed", 74.54, 2.12559409*^8, 25.04, 33.5, 8.552, 5.06, 
  14103.452, 3.4, 177.961, 8.11, 10.1, 17.9, "", 2.2, 75.88}, 
 {"BRA", "South America", "Brazil", "2020-04-18", 33682., 3257., 2141., 217., 
  158.459, 15.323, 10.072, 1.021, "", "", "", "", 5345., 0.025, 
  "tests performed", 74.54, 2.12559409*^8, 25.04, 33.5, 8.552, 5.06, 
  14103.452, 3.4, 177.961, 8.11, 10.1, 17.9, "", 2.2, 75.88}, 
 {"BRA", "South America", "Brazil", "2020-04-19", 36599., 2917., 2347., 206., 
  172.182, 13.723, 11.042, 0.969, "", "", "", "", 5345., 0.025, 
  "tests performed", 74.54, 2.12559409*^8, 25.04, 33.5, 8.552, 5.06, 
  14103.452, 3.4, 177.961, 8.11, 10.1, 17.9, "", 2.2, 75.88}, 
 {"BRA", "South America", "Brazil", "2020-04-20", 38654., 2055., 2462., 115., 
  181.85, 9.668, 11.583, 0.541, 132467., "", 0.623, "", 5345., 0.025, 
  "tests performed", 74.54, 2.12559409*^8, 25.04, 33.5, 8.552, 5.06, 
  14103.452, 3.4, 177.961, 8.11, 10.1, 17.9, "", 2.2, 75.88}, 
 {"BRA", "South America", "Brazil", "2020-04-21", 40581., 1927., 2575., 113., 
  190.916, 9.066, 12.114, 0.532, "", "", "", "", "", "", "", 74.54, 
  2.12559409*^8, 25.04, 33.5, 8.552, 5.06, 14103.452, 3.4, 177.961, 8.11, 
  10.1, 17.9, "", 2.2, 75.88}, {"BRA", "South America", "Brazil", 
  "2020-04-22", 43079., 2498., 2741., 166., 202.668, 11.752, 12.895, 0.781, 
  "", "", "", "", "", "", "", 74.54, 2.12559409*^8, 25.04, 33.5, 8.552, 5.06, 
  14103.452, 3.4, 177.961, 8.11, 10.1, 17.9, "", 2.2, 75.88}, 
 {"BRA", "South America", "Brazil", "2020-04-23", 45757., 2678., 2906., 165., 
  215.267, 12.599, 13.671, 0.776, "", "", "", "", "", "", "", 74.54, 
  2.12559409*^8, 25.04, 33.5, 8.552, 5.06, 14103.452, 3.4, 177.961, 8.11, 
  10.1, 17.9, "", 2.2, 75.88}, {"BRA", "South America", "Brazil", 
  "2020-04-24", 49492., 3735., 3313., 407., 232.838, 17.572, 15.586, 1.915, 
  "", "", "", "", "", "", "", 74.54, 2.12559409*^8, 25.04, 33.5, 8.552, 5.06, 
  14103.452, 3.4, 177.961, 8.11, 10.1, 17.9, "", 2.2, 75.88}, 
 {"BRA", "South America", "Brazil", "2020-04-25", 52995., 3503., 3670., 357., 
  249.319, 16.48, 17.266, 1.68, "", "", "", "", "", "", "", 74.54, 
  2.12559409*^8, 25.04, 33.5, 8.552, 5.06, 14103.452, 3.4, 177.961, 8.11, 
  10.1, 17.9, "", 2.2, 75.88}, {"BRA", "South America", "Brazil", 
  "2020-04-26", 58509., 5514., 4016., 346., 275.26, 25.941, 18.894, 1.628, 
  "", "", "", "", "", "", "", 77.31, 2.12559409*^8, 25.04, 33.5, 8.552, 5.06, 
  14103.452, 3.4, 177.961, 8.11, 10.1, 17.9, "", 2.2, 75.88}, 
 {"BRA", "South America", "Brazil", "2020-04-27", 61888., 3379., 4205., 189., 
  291.156, 15.897, 19.783, 0.889, "", "", "", "", "", "", "", 77.31, 
  2.12559409*^8, 25.04, 33.5, 8.552, 5.06, 14103.452, 3.4, 177.961, 8.11, 
  10.1, 17.9, "", 2.2, 75.88}, {"BRA", "South America", "Brazil", 
  "2020-04-28", 66501., 4613., 4543., 338., 312.858, 21.702, 21.373, 1.59, 
  "", "", "", "", "", "", "", 77.31, 2.12559409*^8, 25.04, 33.5, 8.552, 5.06, 
  14103.452, 3.4, 177.961, 8.11, 10.1, 17.9, "", 2.2, 75.88}, 
 {"BRA", "South America", "Brazil", "2020-04-29", 71886., 5385., 5017., 474., 
  338.193, 25.334, 23.603, 2.23, "", "", "", "", "", "", "", 77.31, 
  2.12559409*^8, 25.04, 33.5, 8.552, 5.06, 14103.452, 3.4, 177.961, 8.11, 
  10.1, 17.9, "", 2.2, 75.88}, {"BRA", "South America", "Brazil", 
  "2020-04-30", 78162., 6276., 5466., 449., 367.718, 29.526, 25.715, 2.112, 
  "", "", "", "", "", "", "", 77.31, 2.12559409*^8, 25.04, 33.5, 8.552, 5.06, 
  14103.452, 3.4, 177.961, 8.11, 10.1, 17.9, "", 2.2, 75.88}, 
 {"BRA", "South America", "Brazil", "2020-05-01", 85380., 7218., 5901., 435., 
  401.676, 33.958, 27.762, 2.046, "", "", "", "", "", "", "", 77.31, 
  2.12559409*^8, 25.04, 33.5, 8.552, 5.06, 14103.452, 3.4, 177.961, 8.11, 
  10.1, 17.9, "", 2.2, 75.88}, {"BRA", "South America", "Brazil", 
  "2020-05-02", 91589., 6209., 6329., 428., 430.887, 29.211, 29.775, 2.014, 
  "", "", "", "", "", "", "", 77.31, 2.12559409*^8, 25.04, 33.5, 8.552, 5.06, 
  14103.452, 3.4, 177.961, 8.11, 10.1, 17.9, "", 2.2, 75.88}, 
 {"BRA", "South America", "Brazil", "2020-05-03", 96559., 4970., 6750., 421., 
  454.268, 23.382, 31.756, 1.981, "", "", "", "", "", "", "", 77.31, 
  2.12559409*^8, 25.04, 33.5, 8.552, 5.06, 14103.452, 3.4, 177.961, 8.11, 
  10.1, 17.9, "", 2.2, 75.88}, {"BRA", "South America", "Brazil", 
  "2020-05-04", 101147., 4588., 7025., 275., 475.853, 21.585, 33.05, 1.294, 
  "", "", "", "", "", "", "", 77.31, 2.12559409*^8, 25.04, 33.5, 8.552, 5.06, 
  14103.452, 3.4, 177.961, 8.11, 10.1, 17.9, "", 2.2, 75.88}, 
 {"BRA", "South America", "Brazil", "2020-05-05", 107780., 6633., 7321., 
  296., 507.058, 31.205, 34.442, 1.393, "", "", "", "", "", "", "", 81.02, 
  2.12559409*^8, 25.04, 33.5, 8.552, 5.06, 14103.452, 3.4, 177.961, 8.11, 
  10.1, 17.9, "", 2.2, 75.88}, {"BRA", "South America", "Brazil", 
  "2020-05-06", 114715., 6935., 7921., 600., 539.684, 32.626, 37.265, 2.823, 
  "", "", "", "", "", "", "", 81.02, 2.12559409*^8, 25.04, 33.5, 8.552, 5.06, 
  14103.452, 3.4, 177.961, 8.11, 10.1, 17.9, "", 2.2, 75.88}, 
 {"BRA", "South America", "Brazil", "2020-05-07", 125218., 10503., 8536., 
  615., 589.096, 49.412, 40.158, 2.893, "", "", "", "", "", "", "", 81.02, 
  2.12559409*^8, 25.04, 33.5, 8.552, 5.06, 14103.452, 3.4, 177.961, 8.11, 
  10.1, 17.9, "", 2.2, 75.88}, {"BRA", "South America", "Brazil", 
  "2020-05-08", 135106., 9888., 9146., 610., 635.615, 46.519, 43.028, 2.87, 
  "", "", "", "", "", "", "", 81.02, 2.12559409*^8, 25.04, 33.5, 8.552, 5.06, 
  14103.452, 3.4, 177.961, 8.11, 10.1, 17.9, "", 2.2, 75.88}, 
 {"BRA", "South America", "Brazil", "2020-05-09", 145328., 10222., 9897., 
  751., 683.705, 48.09, 46.561, 3.533, "", "", "", "", "", "", "", 81.02, 
  2.12559409*^8, 25.04, 33.5, 8.552, 5.06, 14103.452, 3.4, 177.961, 8.11, 
  10.1, 17.9, "", 2.2, 75.88}, {"BRA", "South America", "Brazil", 
  "2020-05-10", 155939., 10611., 10627., 730., 733.625, 49.92, 49.995, 3.434, 
  "", "", "", "", "", "", "", 81.02, 2.12559409*^8, 25.04, 33.5, 8.552, 5.06, 
  14103.452, 3.4, 177.961, 8.11, 10.1, 17.9, "", 2.2, 75.88}, 
 {"BRA", "South America", "Brazil", "2020-05-11", 162699., 6760., 11123., 
  496., 765.428, 31.803, 52.329, 2.333, "", "", "", "", "", "", "", 81.02, 
  2.12559409*^8, 25.04, 33.5, 8.552, 5.06, 14103.452, 3.4, 177.961, 8.11, 
  10.1, 17.9, "", 2.2, 75.88}, {"BRA", "South America", "Brazil", 
  "2020-05-12", 168331., 5632., 11519., 396., 791.924, 26.496, 54.192, 1.863, 
  "", "", "", "", "", "", "", 81.02, 2.12559409*^8, 25.04, 33.5, 8.552, 5.06, 
  14103.452, 3.4, 177.961, 8.11, 10.1, 17.9, "", 2.2, 75.88}, 
 {"BRA", "South America", "Brazil", "2020-05-13", 177589., 9258., 12400., 
  881., 835.479, 43.555, 58.337, 4.145, "", "", "", "", "", "", "", 81.02, 
  2.12559409*^8, 25.04, 33.5, 8.552, 5.06, 14103.452, 3.4, 177.961, 8.11, 
  10.1, 17.9, "", 2.2, 75.88}, {"BRA", "South America", "Brazil", 
  "2020-05-14", 188974., 11385., 13149., 749., 889.041, 53.561, 61.86, 3.524, 
  "", "", "", "", "", "", "", 81.02, 2.12559409*^8, 25.04, 33.5, 8.552, 5.06, 
  14103.452, 3.4, 177.961, 8.11, 10.1, 17.9, "", 2.2, 75.88}, 
 {"BRA", "South America", "Brazil", "2020-05-15", 202918., 13944., 13993., 
  844., 954.641, 65.6, 65.831, 3.971, "", "", "", "", "", "", "", 81.02, 
  2.12559409*^8, 25.04, 33.5, 8.552, 5.06, 14103.452, 3.4, 177.961, 8.11, 
  10.1, 17.9, "", 2.2, 75.88}, {"BRA", "South America", "Brazil", 
  "2020-05-16", 218223., 15305., 14817., 824., 1026.645, 72.003, 69.708, 
  3.877, "", "", "", "", "", "", "", 81.02, 2.12559409*^8, 25.04, 33.5, 
  8.552, 5.06, 14103.452, 3.4, 177.961, 8.11, 10.1, 17.9, "", 2.2, 75.88}, 
 {"BRA", "South America", "Brazil", "2020-05-17", 233142., 14919., 15633., 
  816., 1096.832, 70.187, 73.546, 3.839, "", "", "", "", "", "", "", 81.02, 
  2.12559409*^8, 25.04, 33.5, 8.552, 5.06, 14103.452, 3.4, 177.961, 8.11, 
  10.1, 17.9, "", 2.2, 75.88}, {"BRA", "South America", "Brazil", 
  "2020-05-18", 241080., 7938., 16118., 485., 1134.177, 37.345, 75.828, 
  2.282, "", "", "", "", "", "", "", 81.02, 2.12559409*^8, 25.04, 33.5, 
  8.552, 5.06, 14103.452, 3.4, 177.961, 8.11, 10.1, 17.9, "", 2.2, 75.88}, 
 {"BRA", "South America", "Brazil", "2020-05-19", 254220., 13140., 16792., 
  674., 1195.995, 61.818, 78.999, 3.171, "", "", "", "", "", "", "", 81.02, 
  2.12559409*^8, 25.04, 33.5, 8.552, 5.06, 14103.452, 3.4, 177.961, 8.11, 
  10.1, 17.9, "", 2.2, 75.88}, {"BRA", "South America", "Brazil", 
  "2020-05-20", 271628., 17408., 17971., 1179., 1277.892, 81.897, 84.546, 
  5.547, "", "", "", "", "", "", "", 81.02, 2.12559409*^8, 25.04, 33.5, 
  8.552, 5.06, 14103.452, 3.4, 177.961, 8.11, 10.1, 17.9, "", 2.2, 75.88}, 
 {"BRA", "South America", "Brazil", "2020-05-21", 291579., 19951., 18859., 
  888., 1371.753, 93.861, 88.723, 4.178, "", "", "", "", "", "", "", 81.02, 
  2.12559409*^8, 25.04, 33.5, 8.552, 5.06, 14103.452, 3.4, 177.961, 8.11, 
  10.1, 17.9, "", 2.2, 75.88}, {"BRA", "South America", "Brazil", 
  "2020-05-22", 310087., 18508., 20047., 1188., 1458.825, 87.072, 94.312, 
  5.589, "", "", "", "", "", "", "", 81.02, 2.12559409*^8, 25.04, 33.5, 
  8.552, 5.06, 14103.452, 3.4, 177.961, 8.11, 10.1, 17.9, "", 2.2, 75.88}, 
 {"BRA", "South America", "Brazil", "2020-05-23", 330890., 20803., 21048., 
  1001., 1556.694, 97.869, 99.022, 4.709, "", "", "", "", "", "", "", 81.02, 
  2.12559409*^8, 25.04, 33.5, 8.552, 5.06, 14103.452, 3.4, 177.961, 8.11, 
  10.1, 17.9, "", 2.2, 75.88}, {"BRA", "South America", "Brazil", 
  "2020-05-24", 347398., 16508., 22013., 965., 1634.357, 77.663, 103.562, 
  4.54, "", "", "", "", "", "", "", 81.02, 2.12559409*^8, 25.04, 33.5, 8.552, 
  5.06, 14103.452, 3.4, 177.961, 8.11, 10.1, 17.9, "", 2.2, 75.88}, 
 {"BRA", "South America", "Brazil", "2020-05-25", 363211., 15813., 22666., 
  653., 1708.751, 74.393, 106.634, 3.072, "", "", "", "", "", "", "", 81.02, 
  2.12559409*^8, 25.04, 33.5, 8.552, 5.06, 14103.452, 3.4, 177.961, 8.11, 
  10.1, 17.9, "", 2.2, 75.88}, {"BRA", "South America", "Brazil", 
  "2020-05-26", 374898., 11687., 23473., 807., 1763.733, 54.982, 110.43, 
  3.797, "", "", "", "", "", "", "", 81.02, 2.12559409*^8, 25.04, 33.5, 
  8.552, 5.06, 14103.452, 3.4, 177.961, 8.11, 10.1, 17.9, "", 2.2, 75.88}, 
 {"BRA", "South America", "Brazil", "2020-05-27", 391222., 16324., 24512., 
  1039., 1840.53, 76.797, 115.318, 4.888, "", "", "", "", "", "", "", 81.02, 
  2.12559409*^8, 25.04, 33.5, 8.552, 5.06, 14103.452, 3.4, 177.961, 8.11, 
  10.1, 17.9, "", 2.2, 75.88}, {"BRA", "South America", "Brazil", 
  "2020-05-28", 411821., 20599., 25598., 1086., 1937.44, 96.909, 120.428, 
  5.109, "", "", "", "", "", "", "", 81.02, 2.12559409*^8, 25.04, 33.5, 
  8.552, 5.06, 14103.452, 3.4, 177.961, 8.11, 10.1, 17.9, "", 2.2, 75.88}, 
 {"BRA", "South America", "Brazil", "2020-05-29", 438238., 26417., 26754., 
  1156., 2061.72, 124.281, 125.866, 5.438, 485000., "", 2.282, "", "", "", 
  "tests performed", 81.02, 2.12559409*^8, 25.04, 33.5, 8.552, 5.06, 
  14103.452, 3.4, 177.961, 8.11, 10.1, 17.9, "", 2.2, 75.88}, 
 {"BRA", "South America", "Brazil", "2020-05-30", 465166., 26928., 27878., 
  1124., 2188.405, 126.685, 131.154, 5.288, "", "", "", "", "", "", "", 
  81.02, 2.12559409*^8, 25.04, 33.5, 8.552, 5.06, 14103.452, 3.4, 177.961, 
  8.11, 10.1, 17.9, "", 2.2, 75.88}, {"BRA", "South America", "Brazil", 
  "2020-05-31", 498440., 33274., 28834., 956., 2344.944, 156.54, 135.651, 
  4.498, "", "", "", "", "", "", "", 81.02, 2.12559409*^8, 25.04, 33.5, 
  8.552, 5.06, 14103.452, 3.4, 177.961, 8.11, 10.1, 17.9, "", 2.2, 75.88}, 
 {"BRA", "South America", "Brazil", "2020-06-01", 514849., 16409., 29314., 
  480., 2422.142, 77.197, 137.91, 2.258, "", "", "", "", "", "", "", 77.31, 
  2.12559409*^8, 25.04, 33.5, 8.552, 5.06, 14103.452, 3.4, 177.961, 8.11, 
  10.1, 17.9, "", 2.2, 75.88}, {"BRA", "South America", "Brazil", 
  "2020-06-02", 526447., 11598., 29937., 623., 2476.705, 54.564, 140.841, 
  2.931, "", "", "", "", "", "", "", 77.31, 2.12559409*^8, 25.04, 33.5, 
  8.552, 5.06, 14103.452, 3.4, 177.961, 8.11, 10.1, 17.9, "", 2.2, 75.88}, 
 {"BRA", "South America", "Brazil", "2020-06-03", 555383., 28936., 31199., 
  1262., 2612.837, 136.131, 146.778, 5.937, "", "", "", "", "", "", "", 
  77.31, 2.12559409*^8, 25.04, 33.5, 8.552, 5.06, 14103.452, 3.4, 177.961, 
  8.11, 10.1, 17.9, "", 2.2, 75.88}, {"BRA", "South America", "Brazil", 
  "2020-06-04", 584016., 28633., 32548., 1349., 2747.542, 134.706, 153.124, 
  6.346, "", "", "", "", "", "", "", 77.31, 2.12559409*^8, 25.04, 33.5, 
  8.552, 5.06, 14103.452, 3.4, 177.961, 8.11, 10.1, 17.9, "", 2.2, 75.88}, 
 {"BRA", "South America", "Brazil", "2020-06-05", 614932., 30916., 34021., 
  1473., 2892.989, 145.446, 160.054, 6.93, "", "", "", "", "", "", "", 77.31, 
  2.12559409*^8, 25.04, 33.5, 8.552, 5.06, 14103.452, 3.4, 177.961, 8.11, 
  10.1, 17.9, "", 2.2, 75.88}, {"BRA", "South America", "Brazil", 
  "2020-06-06", 645762., 30830., 35026., 1005., 3038.031, 145.042, 164.782, 
  4.728, "", "", "", "", "", "", "", 77.31, 2.12559409*^8, 25.04, 33.5, 
  8.552, 5.06, 14103.452, 3.4, 177.961, 8.11, 10.1, 17.9, "", 2.2, 75.88}, 
 {"BRA", "South America", "Brazil", "2020-06-07", 672837., 27075., 35930., 
  904., 3165.407, 127.376, 169.035, 4.253, "", "", "", "", "", "", "", 77.31, 
  2.12559409*^8, 25.04, 33.5, 8.552, 5.06, 14103.452, 3.4, 177.961, 8.11, 
  10.1, 17.9, "", 2.2, 75.88}, {"BRA", "South America", "Brazil", 
  "2020-06-08", 691758., 18921., 36455., 525., 3254.422, 89.015, 171.505, 
  2.47, "", "", "", "", "", "", "", 77.31, 2.12559409*^8, 25.04, 33.5, 8.552, 
  5.06, 14103.452, 3.4, 177.961, 8.11, 10.1, 17.9, "", 2.2, 75.88}, 
 {"BRA", "South America", "Brazil", "2020-06-09", 707412., 15654., 37134., 
  679., 3328.067, 73.645, 174.699, 3.194, "", "", "", "", "", "", "", 77.31, 
  2.12559409*^8, 25.04, 33.5, 8.552, 5.06, 14103.452, 3.4, 177.961, 8.11, 
  10.1, 17.9, "", 2.2, 75.88}, {"BRA", "South America", "Brazil", 
  "2020-06-10", 739503., 32091., 38406., 1272., 3479.041, 150.974, 180.684, 
  5.984, "", "", "", "", "", "", "", 77.31, 2.12559409*^8, 25.04, 33.5, 
  8.552, 5.06, 14103.452, 3.4, 177.961, 8.11, 10.1, 17.9, "", 2.2, 75.88}, 
 {"BRA", "South America", "Brazil", "2020-06-11", 772416., 32913., 39680., 
  1274., 3633.883, 154.841, 186.677, 5.994, "", "", "", "", "", "", "", 
  77.31, 2.12559409*^8, 25.04, 33.5, 8.552, 5.06, 14103.452, 3.4, 177.961, 
  8.11, 10.1, 17.9, "", 2.2, 75.88}, {"BRA", "South America", "Brazil", 
  "2020-06-12", 802828., 30412., 40919., 1239., 3776.958, 143.075, 192.506, 
  5.829, "", "", "", "", "", "", "", 77.31, 2.12559409*^8, 25.04, 33.5, 
  8.552, 5.06, 14103.452, 3.4, 177.961, 8.11, 10.1, 17.9, "", 2.2, 75.88}, 
 {"BRA", "South America", "Brazil", "2020-06-13", 828810., 25982., 41828., 
  909., 3899.192, 122.234, 196.783, 4.276, "", "", "", "", "", "", "", 77.31, 
  2.12559409*^8, 25.04, 33.5, 8.552, 5.06, 14103.452, 3.4, 177.961, 8.11, 
  10.1, 17.9, "", 2.2, 75.88}, {"BRA", "South America", "Brazil", 
  "2020-06-14", 850514., 21704., 42720., 892., 4001.3, 102.108, 200.979, 
  4.196, "", "", "", "", "", "", "", 77.31, 2.12559409*^8, 25.04, 33.5, 
  8.552, 5.06, 14103.452, 3.4, 177.961, 8.11, 10.1, 17.9, "", 2.2, 75.88}, 
 {"BRA", "South America", "Brazil", "2020-06-15", 867624., 17110., 43332., 
  612., 4081.795, 80.495, 203.858, 2.879, "", "", "", "", "", "", "", 77.31, 
  2.12559409*^8, 25.04, 33.5, 8.552, 5.06, 14103.452, 3.4, 177.961, 8.11, 
  10.1, 17.9, "", 2.2, 75.88}, {"BRA", "South America", "Brazil", 
  "2020-06-16", 888271., 20647., 43959., 627., 4178.931, 97.135, 206.808, 
  2.95, "", "", "", "", "", "", "", 77.31, 2.12559409*^8, 25.04, 33.5, 8.552, 
  5.06, 14103.452, 3.4, 177.961, 8.11, 10.1, 17.9, "", 2.2, 75.88}, 
 {"BRA", "South America", "Brazil", "2020-06-17", 923189., 34918., 45241., 
  1282., 4343.205, 164.274, 212.839, 6.031, "", "", "", "", "", "", "", 
  77.31, 2.12559409*^8, 25.04, 33.5, 8.552, 5.06, 14103.452, 3.4, 177.961, 
  8.11, 10.1, 17.9, "", 2.2, 75.88}, {"BRA", "South America", "Brazil", 
  "2020-06-18", 955377., 32188., 46510., 1269., 4494.635, 151.431, 218.809, 
  5.97, "", "", "", "", "", "", "", 77.31, 2.12559409*^8, 25.04, 33.5, 8.552, 
  5.06, 14103.452, 3.4, 177.961, 8.11, 10.1, 17.9, "", 2.2, 75.88}, 
 {"BRA", "South America", "Brazil", "2020-06-19", 978142., 22765., 47748., 
  1238., 4601.735, 107.099, 224.634, 5.824, "", "", "", "", "", "", "", 
  77.31, 2.12559409*^8, 25.04, 33.5, 8.552, 5.06, 14103.452, 3.4, 177.961, 
  8.11, 10.1, 17.9, "", 2.2, 75.88}, {"BRA", "South America", "Brazil", 
  "2020-06-20", 1.032913*^6, 54771., 48954., 1206., 4859.409, 257.674, 
  230.307, 5.674, "", "", "", "", "", "", "", 77.31, 2.12559409*^8, 25.04, 
  33.5, 8.552, 5.06, 14103.452, 3.4, 177.961, 8.11, 10.1, 17.9, "", 2.2, 
  75.88}, {"BRA", "South America", "Brazil", "2020-06-21", 1.067579*^6, 
  34666., 49976., 1022., 5022.497, 163.089, 235.115, 4.808, "", "", "", "", 
  "", "", "", 77.31, 2.12559409*^8, 25.04, 33.5, 8.552, 5.06, 14103.452, 3.4, 
  177.961, 8.11, 10.1, 17.9, "", 2.2, 75.88}, 
 {"BRA", "South America", "Brazil", "2020-06-22", 1.085038*^6, 17459., 
  50617., 641., 5104.634, 82.137, 238.131, 3.016, "", "", "", "", "", "", "", 
  77.31, 2.12559409*^8, 25.04, 33.5, 8.552, 5.06, 14103.452, 3.4, 177.961, 
  8.11, 10.1, 17.9, "", 2.2, 75.88}, {"BRA", "South America", "Brazil", 
  "2020-06-23", 1.10647*^6, 21432., 51271., 654., 5205.462, 100.828, 241.208, 
  3.077, "", "", "", "", "", "", "", 77.31, 2.12559409*^8, 25.04, 33.5, 
  8.552, 5.06, 14103.452, 3.4, 177.961, 8.11, 10.1, 17.9, "", 2.2, 75.88}, 
 {"BRA", "South America", "Brazil", "2020-06-24", 1.145906*^6, 39436., 
  52645., 1374., 5390.992, 185.529, 247.672, 6.464, "", "", "", "", "", "", 
  "", 77.31, 2.12559409*^8, 25.04, 33.5, 8.552, 5.06, 14103.452, 3.4, 
  177.961, 8.11, 10.1, 17.9, "", 2.2, 75.88}, 
 {"BRA", "South America", "Brazil", "2020-06-25", 1.188631*^6, 42725., 
  53830., 1185., 5591.994, 201.003, 253.247, 5.575, "", "", "", "", "", "", 
  "", 77.31, 2.12559409*^8, 25.04, 33.5, 8.552, 5.06, 14103.452, 3.4, 
  177.961, 8.11, 10.1, 17.9, "", 2.2, 75.88}, 
 {"BRA", "South America", "Brazil", "2020-06-26", 1.228114*^6, 39483., 
  54971., 1141., 5777.745, 185.75, 258.615, 5.368, "", "", "", "", "", "", 
  "", 77.31, 2.12559409*^8, 25.04, 33.5, 8.552, 5.06, 14103.452, 3.4, 
  177.961, 8.11, 10.1, 17.9, "", 2.2, 75.88}, 
 {"BRA", "South America", "Brazil", "2020-06-27", 1.274974*^6, 46860., 
  55961., 990., 5998.201, 220.456, 263.272, 4.658, "", "", "", "", "", "", 
  "", 77.31, 2.12559409*^8, 25.04, 33.5, 8.552, 5.06, 14103.452, 3.4, 
  177.961, 8.11, 10.1, 17.9, "", 2.2, 75.88}, 
 {"BRA", "South America", "Brazil", "2020-06-28", 1.313667*^6, 38693., 
  57070., 1109., 6180.235, 182.034, 268.49, 5.217, "", "", "", "", "", "", 
  "", 77.31, 2.12559409*^8, 25.04, 33.5, 8.552, 5.06, 14103.452, 3.4, 
  177.961, 8.11, 10.1, 17.9, "", 2.2, 75.88}, 
 {"BRA", "South America", "Brazil", "2020-06-29", 1.344143*^6, 30476., 
  57622., 552., 6323.611, 143.376, 271.087, 2.597, "", "", "", "", "", "", 
  "", 77.31, 2.12559409*^8, 25.04, 33.5, 8.552, 5.06, 14103.452, 3.4, 
  177.961, 8.11, 10.1, 17.9, "", 2.2, 75.88}, 
 {"BRA", "South America", "Brazil", "2020-06-30", 1.368195*^6, 24052., 
  58314., 692., 6436.765, 113.154, 274.342, 3.256, 1.478671*^6, "", 6.957, 
  "", "", "", "tests performed", 77.31, 2.12559409*^8, 25.04, 33.5, 8.552, 
  5.06, 14103.452, 3.4, 177.961, 8.11, 10.1, 17.9, "", 2.2, 75.88}, 
 {"BRA", "South America", "Brazil", "2020-07-01", 1.402041*^6, 33846., 
  59594., 1280., 6595.996, 159.231, 280.364, 6.022, "", "", "", "", "", "", 
  "", 77.31, 2.12559409*^8, 25.04, 33.5, 8.552, 5.06, 14103.452, 3.4, 
  177.961, 8.11, 10.1, 17.9, "", 2.2, 75.88}, 
 {"BRA", "South America", "Brazil", "2020-07-02", 1.448753*^6, 46712., 
  60632., 1038., 6815.756, 219.76, 285.247, 4.883, "", "", "", "", "", "", 
  "", 77.31, 2.12559409*^8, 25.04, 33.5, 8.552, 5.06, 14103.452, 3.4, 
  177.961, 8.11, 10.1, 17.9, "", 2.2, 75.88}, 
 {"BRA", "South America", "Brazil", "2020-07-03", 1.496858*^6, 48105., 
  61884., 1252., 7042.069, 226.313, 291.137, 5.89, "", "", "", "", "", "", 
  "", "", 2.12559409*^8, 25.04, 33.5, 8.552, 5.06, 14103.452, 3.4, 177.961, 
  8.11, 10.1, 17.9, "", 2.2, 75.88}, {"BRA", "South America", "Brazil", 
  "2020-07-04", 1.539081*^6, 42223., 63174., 1290., 7240.71, 198.641, 
  297.206, 6.069, "", "", "", "", "", "", "", "", 2.12559409*^8, 25.04, 33.5, 
  8.552, 5.06, 14103.452, 3.4, 177.961, 8.11, 10.1, 17.9, "", 2.2, 75.88}, 
 {"BRA", "South America", "Brazil", "2020-07-05", 1.577004*^6, 37923., 
  64265., 1091., 7419.121, 178.411, 302.339, 5.133, "", "", "", "", "", "", 
  "", "", 2.12559409*^8, 25.04, 33.5, 8.552, 5.06, 14103.452, 3.4, 177.961, 
  8.11, 10.1, 17.9, "", 2.2, 75.88}, {"BRA", "South America", "Brazil", 
  "2020-07-06", 1.603055*^6, 26051., 64867., 602., 7541.68, 122.559, 305.171, 
  2.832, "", "", "", "", "", "", "", "", 2.12559409*^8, 25.04, 33.5, 8.552, 
  5.06, 14103.452, 3.4, 177.961, 8.11, 10.1, 17.9, "", 2.2, 75.88}, 
 {"BRA", "South America", "Brazil", "2020-07-07", 1.623284*^6, 20229., 
  65487., 620., 7636.848, 95.169, 308.088, 2.917, "", "", "", "", "", "", "", 
  "", 2.12559409*^8, 25.04, 33.5, 8.552, 5.06, 14103.452, 3.4, 177.961, 8.11, 
  10.1, 17.9, "", 2.2, 75.88}, {"BRA", "South America", "Brazil", 
  "2020-07-08", 1.668589*^6, 45305., 66741., 1254., 7849.989, 213.14, 
  313.988, 5.9, "", "", "", "", "", "", "", "", 2.12559409*^8, 25.04, 33.5, 
  8.552, 5.06, 14103.452, 3.4, 177.961, 8.11, 10.1, 17.9, "", 2.2, 75.88}, 
 {"VGB", "North America", "British Virgin Islands", "2020-03-27", 2., 2., 0., 
  0., 66.144, 66.144, 0., 0., "", "", "", "", "", "", "", "", 30237., 
  207.973, "", "", "", "", "", "", 13.67, "", "", "", "", 79.07}, 
 {"VGB", "North America", "British Virgin Islands", "2020-03-28", 2., 0., 0., 
  0., 66.144, 0., 0., 0., "", "", "", "", "", "", "", "", 30237., 207.973, 
  "", "", "", "", "", "", 13.67, "", "", "", "", 79.07}, 
 {"VGB", "North America", "British Virgin Islands", "2020-03-29", 2., 0., 0., 
  0., 66.144, 0., 0., 0., "", "", "", "", "", "", "", "", 30237., 207.973, 
  "", "", "", "", "", "", 13.67, "", "", "", "", 79.07}, 
 {"VGB", "North America", "British Virgin Islands", "2020-03-30", 2., 0., 0., 
  0., 66.144, 0., 0., 0., "", "", "", "", "", "", "", "", 30237., 207.973, 
  "", "", "", "", "", "", 13.67, "", "", "", "", 79.07}, 
 {"VGB", "North America", "British Virgin Islands", "2020-03-31", 3., 1., 0., 
  0., 99.216, 33.072, 0., 0., "", "", "", "", "", "", "", "", 30237., 
  207.973, "", "", "", "", "", "", 13.67, "", "", "", "", 79.07}, 
 {"VGB", "North America", "British Virgin Islands", "2020-04-01", 3., 0., 0., 
  0., 99.216, 0., 0., 0., "", "", "", "", "", "", "", "", 30237., 207.973, 
  "", "", "", "", "", "", 13.67, "", "", "", "", 79.07}, 
 {"VGB", "North America", "British Virgin Islands", "2020-04-02", 3., 0., 0., 
  0., 99.216, 0., 0., 0., "", "", "", "", "", "", "", "", 30237., 207.973, 
  "", "", "", "", "", "", 13.67, "", "", "", "", 79.07}, 
 {"VGB", "North America", "British Virgin Islands", "2020-04-03", 3., 0., 0., 
  0., 99.216, 0., 0., 0., "", "", "", "", "", "", "", "", 30237., 207.973, 
  "", "", "", "", "", "", 13.67, "", "", "", "", 79.07}, 
 {"VGB", "North America", "British Virgin Islands", "2020-04-04", 3., 0., 0., 
  0., 99.216, 0., 0., 0., "", "", "", "", "", "", "", "", 30237., 207.973, 
  "", "", "", "", "", "", 13.67, "", "", "", "", 79.07}, 
 {"VGB", "North America", "British Virgin Islands", "2020-04-05", 3., 0., 0., 
  0., 99.216, 0., 0., 0., "", "", "", "", "", "", "", "", 30237., 207.973, 
  "", "", "", "", "", "", 13.67, "", "", "", "", 79.07}, 
 {"VGB", "North America", "British Virgin Islands", "2020-04-06", 3., 0., 0., 
  0., 99.216, 0., 0., 0., "", "", "", "", "", "", "", "", 30237., 207.973, 
  "", "", "", "", "", "", 13.67, "", "", "", "", 79.07}, 
 {"VGB", "North America", "British Virgin Islands", "2020-04-07", 3., 0., 0., 
  0., 99.216, 0., 0., 0., "", "", "", "", "", "", "", "", 30237., 207.973, 
  "", "", "", "", "", "", 13.67, "", "", "", "", 79.07}, 
 {"VGB", "North America", "British Virgin Islands", "2020-04-08", 3., 0., 0., 
  0., 99.216, 0., 0., 0., "", "", "", "", "", "", "", "", 30237., 207.973, 
  "", "", "", "", "", "", 13.67, "", "", "", "", 79.07}, 
 {"VGB", "North America", "British Virgin Islands", "2020-04-09", 3., 0., 0., 
  0., 99.216, 0., 0., 0., "", "", "", "", "", "", "", "", 30237., 207.973, 
  "", "", "", "", "", "", 13.67, "", "", "", "", 79.07}, 
 {"VGB", "North America", "British Virgin Islands", "2020-04-10", 3., 0., 0., 
  0., 99.216, 0., 0., 0., "", "", "", "", "", "", "", "", 30237., 207.973, 
  "", "", "", "", "", "", 13.67, "", "", "", "", 79.07}, 
 {"VGB", "North America", "British Virgin Islands", "2020-04-11", 3., 0., 0., 
  0., 99.216, 0., 0., 0., "", "", "", "", "", "", "", "", 30237., 207.973, 
  "", "", "", "", "", "", 13.67, "", "", "", "", 79.07}, 
 {"VGB", "North America", "British Virgin Islands", "2020-04-12", 3., 0., 0., 
  0., 99.216, 0., 0., 0., "", "", "", "", "", "", "", "", 30237., 207.973, 
  "", "", "", "", "", "", 13.67, "", "", "", "", 79.07}, 
 {"VGB", "North America", "British Virgin Islands", "2020-04-13", 3., 0., 0., 
  0., 99.216, 0., 0., 0., "", "", "", "", "", "", "", "", 30237., 207.973, 
  "", "", "", "", "", "", 13.67, "", "", "", "", 79.07}, 
 {"VGB", "North America", "British Virgin Islands", "2020-04-14", 3., 0., 0., 
  0., 99.216, 0., 0., 0., "", "", "", "", "", "", "", "", 30237., 207.973, 
  "", "", "", "", "", "", 13.67, "", "", "", "", 79.07}, 
 {"VGB", "North America", "British Virgin Islands", "2020-04-15", 3., 0., 0., 
  0., 99.216, 0., 0., 0., "", "", "", "", "", "", "", "", 30237., 207.973, 
  "", "", "", "", "", "", 13.67, "", "", "", "", 79.07}, 
 {"VGB", "North America", "British Virgin Islands", "2020-04-16", 3., 0., 0., 
  0., 99.216, 0., 0., 0., "", "", "", "", "", "", "", "", 30237., 207.973, 
  "", "", "", "", "", "", 13.67, "", "", "", "", 79.07}, 
 {"VGB", "North America", "British Virgin Islands", "2020-04-17", 3., 0., 0., 
  0., 99.216, 0., 0., 0., "", "", "", "", "", "", "", "", 30237., 207.973, 
  "", "", "", "", "", "", 13.67, "", "", "", "", 79.07}, 
 {"VGB", "North America", "British Virgin Islands", "2020-04-18", 3., 0., 0., 
  0., 99.216, 0., 0., 0., "", "", "", "", "", "", "", "", 30237., 207.973, 
  "", "", "", "", "", "", 13.67, "", "", "", "", 79.07}, 
 {"VGB", "North America", "British Virgin Islands", "2020-04-19", 3., 0., 0., 
  0., 99.216, 0., 0., 0., "", "", "", "", "", "", "", "", 30237., 207.973, 
  "", "", "", "", "", "", 13.67, "", "", "", "", 79.07}, 
 {"VGB", "North America", "British Virgin Islands", "2020-04-20", 4., 1., 1., 
  1., 132.288, 33.072, 33.072, 33.072, "", "", "", "", "", "", "", "", 
  30237., 207.973, "", "", "", "", "", "", 13.67, "", "", "", "", 79.07}, 
 {"VGB", "North America", "British Virgin Islands", "2020-04-21", 5., 1., 1., 
  0., 165.36, 33.072, 33.072, 0., "", "", "", "", "", "", "", "", 30237., 
  207.973, "", "", "", "", "", "", 13.67, "", "", "", "", 79.07}, 
 {"VGB", "North America", "British Virgin Islands", "2020-04-22", 5., 0., 1., 
  0., 165.36, 0., 33.072, 0., "", "", "", "", "", "", "", "", 30237., 
  207.973, "", "", "", "", "", "", 13.67, "", "", "", "", 79.07}, 
 {"VGB", "North America", "British Virgin Islands", "2020-04-23", 5., 0., 1., 
  0., 165.36, 0., 33.072, 0., "", "", "", "", "", "", "", "", 30237., 
  207.973, "", "", "", "", "", "", 13.67, "", "", "", "", 79.07}, 
 {"VGB", "North America", "British Virgin Islands", "2020-04-24", 5., 0., 1., 
  0., 165.36, 0., 33.072, 0., "", "", "", "", "", "", "", "", 30237., 
  207.973, "", "", "", "", "", "", 13.67, "", "", "", "", 79.07}, 
 {"VGB", "North America", "British Virgin Islands", "2020-04-25", 6., 1., 1., 
  0., 198.432, 33.072, 33.072, 0., "", "", "", "", "", "", "", "", 30237., 
  207.973, "", "", "", "", "", "", 13.67, "", "", "", "", 79.07}, 
 {"VGB", "North America", "British Virgin Islands", "2020-04-26", 6., 0., 1., 
  0., 198.432, 0., 33.072, 0., "", "", "", "", "", "", "", "", 30237., 
  207.973, "", "", "", "", "", "", 13.67, "", "", "", "", 79.07}, 
 {"VGB", "North America", "British Virgin Islands", "2020-04-27", 6., 0., 1., 
  0., 198.432, 0., 33.072, 0., "", "", "", "", "", "", "", "", 30237., 
  207.973, "", "", "", "", "", "", 13.67, "", "", "", "", 79.07}, 
 {"VGB", "North America", "British Virgin Islands", "2020-04-28", 6., 0., 1., 
  0., 198.432, 0., 33.072, 0., "", "", "", "", "", "", "", "", 30237., 
  207.973, "", "", "", "", "", "", 13.67, "", "", "", "", 79.07}, 
 {"VGB", "North America", "British Virgin Islands", "2020-04-29", 6., 0., 1., 
  0., 198.432, 0., 33.072, 0., "", "", "", "", "", "", "", "", 30237., 
  207.973, "", "", "", "", "", "", 13.67, "", "", "", "", 79.07}, 
 {"VGB", "North America", "British Virgin Islands", "2020-04-30", 6., 0., 1., 
  0., 198.432, 0., 33.072, 0., "", "", "", "", "", "", "", "", 30237., 
  207.973, "", "", "", "", "", "", 13.67, "", "", "", "", 79.07}, 
 {"VGB", "North America", "British Virgin Islands", "2020-05-01", 6., 0., 1., 
  0., 198.432, 0., 33.072, 0., "", "", "", "", "", "", "", "", 30237., 
  207.973, "", "", "", "", "", "", 13.67, "", "", "", "", 79.07}, 
 {"VGB", "North America", "British Virgin Islands", "2020-05-02", 6., 0., 1., 
  0., 198.432, 0., 33.072, 0., "", "", "", "", "", "", "", "", 30237., 
  207.973, "", "", "", "", "", "", 13.67, "", "", "", "", 79.07}, 
 {"VGB", "North America", "British Virgin Islands", "2020-05-03", 6., 0., 1., 
  0., 198.432, 0., 33.072, 0., "", "", "", "", "", "", "", "", 30237., 
  207.973, "", "", "", "", "", "", 13.67, "", "", "", "", 79.07}, 
 {"VGB", "North America", "British Virgin Islands", "2020-05-04", 6., 0., 1., 
  0., 198.432, 0., 33.072, 0., "", "", "", "", "", "", "", "", 30237., 
  207.973, "", "", "", "", "", "", 13.67, "", "", "", "", 79.07}, 
 {"VGB", "North America", "British Virgin Islands", "2020-05-05", 7., 1., 1., 
  0., 231.504, 33.072, 33.072, 0., "", "", "", "", "", "", "", "", 30237., 
  207.973, "", "", "", "", "", "", 13.67, "", "", "", "", 79.07}, 
 {"VGB", "North America", "British Virgin Islands", "2020-05-06", 7., 0., 1., 
  0., 231.504, 0., 33.072, 0., "", "", "", "", "", "", "", "", 30237., 
  207.973, "", "", "", "", "", "", 13.67, "", "", "", "", 79.07}, 
 {"VGB", "North America", "British Virgin Islands", "2020-05-07", 7., 0., 1., 
  0., 231.504, 0., 33.072, 0., "", "", "", "", "", "", "", "", 30237., 
  207.973, "", "", "", "", "", "", 13.67, "", "", "", "", 79.07}, 
 {"VGB", "North America", "British Virgin Islands", "2020-05-08", 7., 0., 1., 
  0., 231.504, 0., 33.072, 0., "", "", "", "", "", "", "", "", 30237., 
  207.973, "", "", "", "", "", "", 13.67, "", "", "", "", 79.07}, 
 {"VGB", "North America", "British Virgin Islands", "2020-05-09", 7., 0., 1., 
  0., 231.504, 0., 33.072, 0., "", "", "", "", "", "", "", "", 30237., 
  207.973, "", "", "", "", "", "", 13.67, "", "", "", "", 79.07}, 
 {"VGB", "North America", "British Virgin Islands", "2020-05-10", 7., 0., 1., 
  0., 231.504, 0., 33.072, 0., "", "", "", "", "", "", "", "", 30237., 
  207.973, "", "", "", "", "", "", 13.67, "", "", "", "", 79.07}, 
 {"VGB", "North America", "British Virgin Islands", "2020-05-11", 7., 0., 1., 
  0., 231.504, 0., 33.072, 0., "", "", "", "", "", "", "", "", 30237., 
  207.973, "", "", "", "", "", "", 13.67, "", "", "", "", 79.07}, 
 {"VGB", "North America", "British Virgin Islands", "2020-05-12", 7., 0., 1., 
  0., 231.504, 0., 33.072, 0., "", "", "", "", "", "", "", "", 30237., 
  207.973, "", "", "", "", "", "", 13.67, "", "", "", "", 79.07}, 
 {"VGB", "North America", "British Virgin Islands", "2020-05-13", 7., 0., 1., 
  0., 231.504, 0., 33.072, 0., "", "", "", "", "", "", "", "", 30237., 
  207.973, "", "", "", "", "", "", 13.67, "", "", "", "", 79.07}, 
 {"VGB", "North America", "British Virgin Islands", "2020-05-14", 7., 0., 1., 
  0., 231.504, 0., 33.072, 0., "", "", "", "", "", "", "", "", 30237., 
  207.973, "", "", "", "", "", "", 13.67, "", "", "", "", 79.07}, 
 {"VGB", "North America", "British Virgin Islands", "2020-05-15", 8., 1., 1., 
  0., 264.577, 33.072, 33.072, 0., "", "", "", "", "", "", "", "", 30237., 
  207.973, "", "", "", "", "", "", 13.67, "", "", "", "", 79.07}, 
 {"VGB", "North America", "British Virgin Islands", "2020-05-16", 8., 0., 1., 
  0., 264.577, 0., 33.072, 0., "", "", "", "", "", "", "", "", 30237., 
  207.973, "", "", "", "", "", "", 13.67, "", "", "", "", 79.07}, 
 {"VGB", "North America", "British Virgin Islands", "2020-05-17", 8., 0., 1., 
  0., 264.577, 0., 33.072, 0., "", "", "", "", "", "", "", "", 30237., 
  207.973, "", "", "", "", "", "", 13.67, "", "", "", "", 79.07}, 
 {"VGB", "North America", "British Virgin Islands", "2020-05-18", 8., 0., 1., 
  0., 264.577, 0., 33.072, 0., "", "", "", "", "", "", "", "", 30237., 
  207.973, "", "", "", "", "", "", 13.67, "", "", "", "", 79.07}, 
 {"VGB", "North America", "British Virgin Islands", "2020-05-19", 8., 0., 1., 
  0., 264.577, 0., 33.072, 0., "", "", "", "", "", "", "", "", 30237., 
  207.973, "", "", "", "", "", "", 13.67, "", "", "", "", 79.07}, 
 {"VGB", "North America", "British Virgin Islands", "2020-05-20", 8., 0., 1., 
  0., 264.577, 0., 33.072, 0., "", "", "", "", "", "", "", "", 30237., 
  207.973, "", "", "", "", "", "", 13.67, "", "", "", "", 79.07}, 
 {"VGB", "North America", "British Virgin Islands", "2020-05-21", 8., 0., 1., 
  0., 264.577, 0., 33.072, 0., "", "", "", "", "", "", "", "", 30237., 
  207.973, "", "", "", "", "", "", 13.67, "", "", "", "", 79.07}, 
 {"VGB", "North America", "British Virgin Islands", "2020-05-22", 8., 0., 1., 
  0., 264.577, 0., 33.072, 0., "", "", "", "", "", "", "", "", 30237., 
  207.973, "", "", "", "", "", "", 13.67, "", "", "", "", 79.07}, 
 {"VGB", "North America", "British Virgin Islands", "2020-05-23", 8., 0., 1., 
  0., 264.577, 0., 33.072, 0., "", "", "", "", "", "", "", "", 30237., 
  207.973, "", "", "", "", "", "", 13.67, "", "", "", "", 79.07}, 
 {"VGB", "North America", "British Virgin Islands", "2020-05-24", 8., 0., 1., 
  0., 264.577, 0., 33.072, 0., "", "", "", "", "", "", "", "", 30237., 
  207.973, "", "", "", "", "", "", 13.67, "", "", "", "", 79.07}, 
 {"VGB", "North America", "British Virgin Islands", "2020-05-25", 8., 0., 1., 
  0., 264.577, 0., 33.072, 0., "", "", "", "", "", "", "", "", 30237., 
  207.973, "", "", "", "", "", "", 13.67, "", "", "", "", 79.07}, 
 {"VGB", "North America", "British Virgin Islands", "2020-05-26", 8., 0., 1., 
  0., 264.577, 0., 33.072, 0., "", "", "", "", "", "", "", "", 30237., 
  207.973, "", "", "", "", "", "", 13.67, "", "", "", "", 79.07}, 
 {"VGB", "North America", "British Virgin Islands", "2020-05-27", 8., 0., 1., 
  0., 264.577, 0., 33.072, 0., "", "", "", "", "", "", "", "", 30237., 
  207.973, "", "", "", "", "", "", 13.67, "", "", "", "", 79.07}, 
 {"VGB", "North America", "British Virgin Islands", "2020-05-28", 8., 0., 1., 
  0., 264.577, 0., 33.072, 0., "", "", "", "", "", "", "", "", 30237., 
  207.973, "", "", "", "", "", "", 13.67, "", "", "", "", 79.07}, 
 {"VGB", "North America", "British Virgin Islands", "2020-05-29", 8., 0., 1., 
  0., 264.577, 0., 33.072, 0., "", "", "", "", "", "", "", "", 30237., 
  207.973, "", "", "", "", "", "", 13.67, "", "", "", "", 79.07}, 
 {"VGB", "North America", "British Virgin Islands", "2020-05-30", 8., 0., 1., 
  0., 264.577, 0., 33.072, 0., "", "", "", "", "", "", "", "", 30237., 
  207.973, "", "", "", "", "", "", 13.67, "", "", "", "", 79.07}, 
 {"VGB", "North America", "British Virgin Islands", "2020-05-31", 8., 0., 1., 
  0., 264.577, 0., 33.072, 0., "", "", "", "", "", "", "", "", 30237., 
  207.973, "", "", "", "", "", "", 13.67, "", "", "", "", 79.07}, 
 {"VGB", "North America", "British Virgin Islands", "2020-06-01", 8., 0., 1., 
  0., 264.577, 0., 33.072, 0., "", "", "", "", "", "", "", "", 30237., 
  207.973, "", "", "", "", "", "", 13.67, "", "", "", "", 79.07}, 
 {"VGB", "North America", "British Virgin Islands", "2020-06-02", 8., 0., 1., 
  0., 264.577, 0., 33.072, 0., "", "", "", "", "", "", "", "", 30237., 
  207.973, "", "", "", "", "", "", 13.67, "", "", "", "", 79.07}, 
 {"VGB", "North America", "British Virgin Islands", "2020-06-03", 8., 0., 1., 
  0., 264.577, 0., 33.072, 0., "", "", "", "", "", "", "", "", 30237., 
  207.973, "", "", "", "", "", "", 13.67, "", "", "", "", 79.07}, 
 {"VGB", "North America", "British Virgin Islands", "2020-06-04", 8., 0., 1., 
  0., 264.577, 0., 33.072, 0., "", "", "", "", "", "", "", "", 30237., 
  207.973, "", "", "", "", "", "", 13.67, "", "", "", "", 79.07}, 
 {"VGB", "North America", "British Virgin Islands", "2020-06-05", 8., 0., 1., 
  0., 264.577, 0., 33.072, 0., "", "", "", "", "", "", "", "", 30237., 
  207.973, "", "", "", "", "", "", 13.67, "", "", "", "", 79.07}, 
 {"VGB", "North America", "British Virgin Islands", "2020-06-06", 8., 0., 1., 
  0., 264.577, 0., 33.072, 0., "", "", "", "", "", "", "", "", 30237., 
  207.973, "", "", "", "", "", "", 13.67, "", "", "", "", 79.07}, 
 {"VGB", "North America", "British Virgin Islands", "2020-06-07", 8., 0., 1., 
  0., 264.577, 0., 33.072, 0., "", "", "", "", "", "", "", "", 30237., 
  207.973, "", "", "", "", "", "", 13.67, "", "", "", "", 79.07}, 
 {"VGB", "North America", "British Virgin Islands", "2020-06-08", 8., 0., 1., 
  0., 264.577, 0., 33.072, 0., "", "", "", "", "", "", "", "", 30237., 
  207.973, "", "", "", "", "", "", 13.67, "", "", "", "", 79.07}, 
 {"VGB", "North America", "British Virgin Islands", "2020-06-09", 8., 0., 1., 
  0., 264.577, 0., 33.072, 0., "", "", "", "", "", "", "", "", 30237., 
  207.973, "", "", "", "", "", "", 13.67, "", "", "", "", 79.07}, 
 {"VGB", "North America", "British Virgin Islands", "2020-06-10", 8., 0., 1., 
  0., 264.577, 0., 33.072, 0., "", "", "", "", "", "", "", "", 30237., 
  207.973, "", "", "", "", "", "", 13.67, "", "", "", "", 79.07}, 
 {"VGB", "North America", "British Virgin Islands", "2020-06-11", 8., 0., 1., 
  0., 264.577, 0., 33.072, 0., "", "", "", "", "", "", "", "", 30237., 
  207.973, "", "", "", "", "", "", 13.67, "", "", "", "", 79.07}, 
 {"VGB", "North America", "British Virgin Islands", "2020-06-12", 8., 0., 1., 
  0., 264.577, 0., 33.072, 0., "", "", "", "", "", "", "", "", 30237., 
  207.973, "", "", "", "", "", "", 13.67, "", "", "", "", 79.07}, 
 {"VGB", "North America", "British Virgin Islands", "2020-06-13", 8., 0., 1., 
  0., 264.577, 0., 33.072, 0., "", "", "", "", "", "", "", "", 30237., 
  207.973, "", "", "", "", "", "", 13.67, "", "", "", "", 79.07}, 
 {"VGB", "North America", "British Virgin Islands", "2020-06-14", 8., 0., 1., 
  0., 264.577, 0., 33.072, 0., "", "", "", "", "", "", "", "", 30237., 
  207.973, "", "", "", "", "", "", 13.67, "", "", "", "", 79.07}, 
 {"VGB", "North America", "British Virgin Islands", "2020-06-15", 8., 0., 1., 
  0., 264.577, 0., 33.072, 0., "", "", "", "", "", "", "", "", 30237., 
  207.973, "", "", "", "", "", "", 13.67, "", "", "", "", 79.07}, 
 {"VGB", "North America", "British Virgin Islands", "2020-06-16", 8., 0., 1., 
  0., 264.577, 0., 33.072, 0., "", "", "", "", "", "", "", "", 30237., 
  207.973, "", "", "", "", "", "", 13.67, "", "", "", "", 79.07}, 
 {"VGB", "North America", "British Virgin Islands", "2020-06-17", 8., 0., 1., 
  0., 264.577, 0., 33.072, 0., "", "", "", "", "", "", "", "", 30237., 
  207.973, "", "", "", "", "", "", 13.67, "", "", "", "", 79.07}, 
 {"VGB", "North America", "British Virgin Islands", "2020-06-18", 8., 0., 1., 
  0., 264.577, 0., 33.072, 0., "", "", "", "", "", "", "", "", 30237., 
  207.973, "", "", "", "", "", "", 13.67, "", "", "", "", 79.07}, 
 {"VGB", "North America", "British Virgin Islands", "2020-06-19", 8., 0., 1., 
  0., 264.577, 0., 33.072, 0., "", "", "", "", "", "", "", "", 30237., 
  207.973, "", "", "", "", "", "", 13.67, "", "", "", "", 79.07}, 
 {"VGB", "North America", "British Virgin Islands", "2020-06-20", 8., 0., 1., 
  0., 264.577, 0., 33.072, 0., "", "", "", "", "", "", "", "", 30237., 
  207.973, "", "", "", "", "", "", 13.67, "", "", "", "", 79.07}, 
 {"VGB", "North America", "British Virgin Islands", "2020-06-21", 8., 0., 1., 
  0., 264.577, 0., 33.072, 0., "", "", "", "", "", "", "", "", 30237., 
  207.973, "", "", "", "", "", "", 13.67, "", "", "", "", 79.07}, 
 {"VGB", "North America", "British Virgin Islands", "2020-06-22", 8., 0., 1., 
  0., 264.577, 0., 33.072, 0., "", "", "", "", "", "", "", "", 30237., 
  207.973, "", "", "", "", "", "", 13.67, "", "", "", "", 79.07}, 
 {"VGB", "North America", "British Virgin Islands", "2020-06-23", 8., 0., 1., 
  0., 264.577, 0., 33.072, 0., "", "", "", "", "", "", "", "", 30237., 
  207.973, "", "", "", "", "", "", 13.67, "", "", "", "", 79.07}, 
 {"VGB", "North America", "British Virgin Islands", "2020-06-24", 8., 0., 1., 
  0., 264.577, 0., 33.072, 0., "", "", "", "", "", "", "", "", 30237., 
  207.973, "", "", "", "", "", "", 13.67, "", "", "", "", 79.07}, 
 {"VGB", "North America", "British Virgin Islands", "2020-06-25", 8., 0., 1., 
  0., 264.577, 0., 33.072, 0., "", "", "", "", "", "", "", "", 30237., 
  207.973, "", "", "", "", "", "", 13.67, "", "", "", "", 79.07}, 
 {"VGB", "North America", "British Virgin Islands", "2020-06-26", 8., 0., 1., 
  0., 264.577, 0., 33.072, 0., "", "", "", "", "", "", "", "", 30237., 
  207.973, "", "", "", "", "", "", 13.67, "", "", "", "", 79.07}, 
 {"VGB", "North America", "British Virgin Islands", "2020-06-27", 8., 0., 1., 
  0., 264.577, 0., 33.072, 0., "", "", "", "", "", "", "", "", 30237., 
  207.973, "", "", "", "", "", "", 13.67, "", "", "", "", 79.07}, 
 {"VGB", "North America", "British Virgin Islands", "2020-06-28", 8., 0., 1., 
  0., 264.577, 0., 33.072, 0., "", "", "", "", "", "", "", "", 30237., 
  207.973, "", "", "", "", "", "", 13.67, "", "", "", "", 79.07}, 
 {"VGB", "North America", "British Virgin Islands", "2020-06-29", 8., 0., 1., 
  0., 264.577, 0., 33.072, 0., "", "", "", "", "", "", "", "", 30237., 
  207.973, "", "", "", "", "", "", 13.67, "", "", "", "", 79.07}, 
 {"VGB", "North America", "British Virgin Islands", "2020-06-30", 8., 0., 1., 
  0., 264.577, 0., 33.072, 0., "", "", "", "", "", "", "", "", 30237., 
  207.973, "", "", "", "", "", "", 13.67, "", "", "", "", 79.07}, 
 {"VGB", "North America", "British Virgin Islands", "2020-07-01", 8., 0., 1., 
  0., 264.577, 0., 33.072, 0., "", "", "", "", "", "", "", "", 30237., 
  207.973, "", "", "", "", "", "", 13.67, "", "", "", "", 79.07}, 
 {"VGB", "North America", "British Virgin Islands", "2020-07-02", 8., 0., 1., 
  0., 264.577, 0., 33.072, 0., "", "", "", "", "", "", "", "", 30237., 
  207.973, "", "", "", "", "", "", 13.67, "", "", "", "", 79.07}, 
 {"VGB", "North America", "British Virgin Islands", "2020-07-03", 8., 0., 1., 
  0., 264.577, 0., 33.072, 0., "", "", "", "", "", "", "", "", 30237., 
  207.973, "", "", "", "", "", "", 13.67, "", "", "", "", 79.07}, 
 {"VGB", "North America", "British Virgin Islands", "2020-07-04", 8., 0., 1., 
  0., 264.577, 0., 33.072, 0., "", "", "", "", "", "", "", "", 30237., 
  207.973, "", "", "", "", "", "", 13.67, "", "", "", "", 79.07}, 
 {"VGB", "North America", "British Virgin Islands", "2020-07-05", 8., 0., 1., 
  0., 264.577, 0., 33.072, 0., "", "", "", "", "", "", "", "", 30237., 
  207.973, "", "", "", "", "", "", 13.67, "", "", "", "", 79.07}, 
 {"VGB", "North America", "British Virgin Islands", "2020-07-06", 8., 0., 1., 
  0., 264.577, 0., 33.072, 0., "", "", "", "", "", "", "", "", 30237., 
  207.973, "", "", "", "", "", "", 13.67, "", "", "", "", 79.07}, 
 {"VGB", "North America", "British Virgin Islands", "2020-07-07", 8., 0., 1., 
  0., 264.577, 0., 33.072, 0., "", "", "", "", "", "", "", "", 30237., 
  207.973, "", "", "", "", "", "", 13.67, "", "", "", "", 79.07}, 
 {"VGB", "North America", "British Virgin Islands", "2020-07-08", 8., 0., 1., 
  0., 264.577, 0., 33.072, 0., "", "", "", "", "", "", "", "", 30237., 
  207.973, "", "", "", "", "", "", 13.67, "", "", "", "", 79.07}, 
 {"BRN", "Asia", "Brunei", "2020-03-10", 1., 1., 0., 0., 2.286, 2.286, 0., 
  0., "", "", "", "", "", "", "", 19.44, 437483., 81.347, 32.4, 4.591, 2.382, 
  71809.251, "", 201.285, 12.79, 2., 30.9, "", 2.7, 75.86}, 
 {"BRN", "Asia", "Brunei", "2020-03-12", 11., 10., 0., 0., 25.144, 22.858, 
  0., 0., "", "", "", "", "", "", "", 30.56, 437483., 81.347, 32.4, 4.591, 
  2.382, 71809.251, "", 201.285, 12.79, 2., 30.9, "", 2.7, 75.86}, 
 {"BRN", "Asia", "Brunei", "2020-03-13", 25., 14., 0., 0., 57.145, 32.001, 
  0., 0., "", "", "", "", "", "", "", 50., 437483., 81.347, 32.4, 4.591, 
  2.382, 71809.251, "", 201.285, 12.79, 2., 30.9, "", 2.7, 75.86}, 
 {"BRN", "Asia", "Brunei", "2020-03-14", 37., 12., 0., 0., 84.575, 27.43, 0., 
  0., "", "", "", "", "", "", "", 50., 437483., 81.347, 32.4, 4.591, 2.382, 
  71809.251, "", 201.285, 12.79, 2., 30.9, "", 2.7, 75.86}, 
 {"BRN", "Asia", "Brunei", "2020-03-15", 40., 3., 0., 0., 91.432, 6.857, 0., 
  0., "", "", "", "", "", "", "", 50., 437483., 81.347, 32.4, 4.591, 2.382, 
  71809.251, "", 201.285, 12.79, 2., 30.9, "", 2.7, 75.86}, 
 {"BRN", "Asia", "Brunei", "2020-03-16", 50., 10., 0., 0., 114.29, 22.858, 
  0., 0., "", "", "", "", "", "", "", 50., 437483., 81.347, 32.4, 4.591, 
  2.382, 71809.251, "", 201.285, 12.79, 2., 30.9, "", 2.7, 75.86}, 
 {"BRN", "Asia", "Brunei", "2020-03-17", 54., 4., 0., 0., 123.433, 9.143, 0., 
  0., "", "", "", "", "", "", "", 50., 437483., 81.347, 32.4, 4.591, 2.382, 
  71809.251, "", 201.285, 12.79, 2., 30.9, "", 2.7, 75.86}, 
 {"BRN", "Asia", "Brunei", "2020-03-18", 56., 2., 0., 0., 128.005, 4.572, 0., 
  0., "", "", "", "", "", "", "", 50., 437483., 81.347, 32.4, 4.591, 2.382, 
  71809.251, "", 201.285, 12.79, 2., 30.9, "", 2.7, 75.86}, 
 {"BRN", "Asia", "Brunei", "2020-03-19", 68., 12., 0., 0., 155.435, 27.43, 
  0., 0., "", "", "", "", "", "", "", 50., 437483., 81.347, 32.4, 4.591, 
  2.382, 71809.251, "", 201.285, 12.79, 2., 30.9, "", 2.7, 75.86}, 
 {"BRN", "Asia", "Brunei", "2020-03-20", 73., 5., 0., 0., 166.864, 11.429, 
  0., 0., "", "", "", "", "", "", "", 50., 437483., 81.347, 32.4, 4.591, 
  2.382, 71809.251, "", 201.285, 12.79, 2., 30.9, "", 2.7, 75.86}, 
 {"BRN", "Asia", "Brunei", "2020-03-21", 78., 5., 0., 0., 178.293, 11.429, 
  0., 0., "", "", "", "", "", "", "", 50., 437483., 81.347, 32.4, 4.591, 
  2.382, 71809.251, "", 201.285, 12.79, 2., 30.9, "", 2.7, 75.86}, 
 {"BRN", "Asia", "Brunei", "2020-03-22", 83., 5., 0., 0., 189.722, 11.429, 
  0., 0., "", "", "", "", "", "", "", 50., 437483., 81.347, 32.4, 4.591, 
  2.382, 71809.251, "", 201.285, 12.79, 2., 30.9, "", 2.7, 75.86}, 
 {"BRN", "Asia", "Brunei", "2020-03-23", 88., 5., 0., 0., 201.151, 11.429, 
  0., 0., "", "", "", "", "", "", "", 50., 437483., 81.347, 32.4, 4.591, 
  2.382, 71809.251, "", 201.285, 12.79, 2., 30.9, "", 2.7, 75.86}, 
 {"BRN", "Asia", "Brunei", "2020-03-24", 91., 3., 0., 0., 208.008, 6.857, 0., 
  0., "", "", "", "", "", "", "", 52.78, 437483., 81.347, 32.4, 4.591, 2.382, 
  71809.251, "", 201.285, 12.79, 2., 30.9, "", 2.7, 75.86}, 
 {"BRN", "Asia", "Brunei", "2020-03-25", 104., 13., 0., 0., 237.724, 29.715, 
  0., 0., "", "", "", "", "", "", "", 52.78, 437483., 81.347, 32.4, 4.591, 
  2.382, 71809.251, "", 201.285, 12.79, 2., 30.9, "", 2.7, 75.86}, 
 {"BRN", "Asia", "Brunei", "2020-03-26", 107., 3., 0., 0., 244.581, 6.857, 
  0., 0., "", "", "", "", "", "", "", 52.78, 437483., 81.347, 32.4, 4.591, 
  2.382, 71809.251, "", 201.285, 12.79, 2., 30.9, "", 2.7, 75.86}, 
 {"BRN", "Asia", "Brunei", "2020-03-27", 114., 7., 0., 0., 260.582, 16.001, 
  0., 0., "", "", "", "", "", "", "", 52.78, 437483., 81.347, 32.4, 4.591, 
  2.382, 71809.251, "", 201.285, 12.79, 2., 30.9, "", 2.7, 75.86}, 
 {"BRN", "Asia", "Brunei", "2020-03-28", 115., 1., 0., 0., 262.867, 2.286, 
  0., 0., "", "", "", "", "", "", "", 52.78, 437483., 81.347, 32.4, 4.591, 
  2.382, 71809.251, "", 201.285, 12.79, 2., 30.9, "", 2.7, 75.86}, 
 {"BRN", "Asia", "Brunei", "2020-03-29", 120., 5., 1., 1., 274.296, 11.429, 
  2.286, 2.286, "", "", "", "", "", "", "", 52.78, 437483., 81.347, 32.4, 
  4.591, 2.382, 71809.251, "", 201.285, 12.79, 2., 30.9, "", 2.7, 75.86}, 
 {"BRN", "Asia", "Brunei", "2020-03-30", 126., 6., 1., 0., 288.011, 13.715, 
  2.286, 0., "", "", "", "", "", "", "", 52.78, 437483., 81.347, 32.4, 4.591, 
  2.382, 71809.251, "", 201.285, 12.79, 2., 30.9, "", 2.7, 75.86}, 
 {"BRN", "Asia", "Brunei", "2020-03-31", 127., 1., 1., 0., 290.297, 2.286, 
  2.286, 0., "", "", "", "", "", "", "", 52.78, 437483., 81.347, 32.4, 4.591, 
  2.382, 71809.251, "", 201.285, 12.79, 2., 30.9, "", 2.7, 75.86}, 
 {"BRN", "Asia", "Brunei", "2020-04-01", 129., 2., 1., 0., 294.869, 4.572, 
  2.286, 0., "", "", "", "", "", "", "", 52.78, 437483., 81.347, 32.4, 4.591, 
  2.382, 71809.251, "", 201.285, 12.79, 2., 30.9, "", 2.7, 75.86}, 
 {"BRN", "Asia", "Brunei", "2020-04-02", 131., 2., 1., 0., 299.44, 4.572, 
  2.286, 0., "", "", "", "", "", "", "", 52.78, 437483., 81.347, 32.4, 4.591, 
  2.382, 71809.251, "", 201.285, 12.79, 2., 30.9, "", 2.7, 75.86}, 
 {"BRN", "Asia", "Brunei", "2020-04-03", 133., 2., 1., 0., 304.012, 4.572, 
  2.286, 0., "", "", "", "", "", "", "", 52.78, 437483., 81.347, 32.4, 4.591, 
  2.382, 71809.251, "", 201.285, 12.79, 2., 30.9, "", 2.7, 75.86}, 
 {"BRN", "Asia", "Brunei", "2020-04-04", 133., 0., 1., 0., 304.012, 0., 
  2.286, 0., "", "", "", "", "", "", "", 52.78, 437483., 81.347, 32.4, 4.591, 
  2.382, 71809.251, "", 201.285, 12.79, 2., 30.9, "", 2.7, 75.86}, 
 {"BRN", "Asia", "Brunei", "2020-04-05", 135., 2., 1., 0., 308.583, 4.572, 
  2.286, 0., "", "", "", "", "", "", "", 52.78, 437483., 81.347, 32.4, 4.591, 
  2.382, 71809.251, "", 201.285, 12.79, 2., 30.9, "", 2.7, 75.86}, 
 {"BRN", "Asia", "Brunei", "2020-04-06", 135., 0., 1., 0., 308.583, 0., 
  2.286, 0., "", "", "", "", "", "", "", 52.78, 437483., 81.347, 32.4, 4.591, 
  2.382, 71809.251, "", 201.285, 12.79, 2., 30.9, "", 2.7, 75.86}, 
 {"BRN", "Asia", "Brunei", "2020-04-07", 135., 0., 1., 0., 308.583, 0., 
  2.286, 0., "", "", "", "", "", "", "", 52.78, 437483., 81.347, 32.4, 4.591, 
  2.382, 71809.251, "", 201.285, 12.79, 2., 30.9, "", 2.7, 75.86}, 
 {"BRN", "Asia", "Brunei", "2020-04-08", 135., 0., 1., 0., 308.583, 0., 
  2.286, 0., "", "", "", "", "", "", "", 52.78, 437483., 81.347, 32.4, 4.591, 
  2.382, 71809.251, "", 201.285, 12.79, 2., 30.9, "", 2.7, 75.86}, 
 {"BRN", "Asia", "Brunei", "2020-04-09", 135., 0., 1., 0., 308.583, 0., 
  2.286, 0., "", "", "", "", "", "", "", 52.78, 437483., 81.347, 32.4, 4.591, 
  2.382, 71809.251, "", 201.285, 12.79, 2., 30.9, "", 2.7, 75.86}, 
 {"BRN", "Asia", "Brunei", "2020-04-10", 135., 0., 1., 0., 308.583, 0., 
  2.286, 0., "", "", "", "", "", "", "", 52.78, 437483., 81.347, 32.4, 4.591, 
  2.382, 71809.251, "", 201.285, 12.79, 2., 30.9, "", 2.7, 75.86}, 
 {"BRN", "Asia", "Brunei", "2020-04-11", 136., 1., 1., 0., 310.869, 2.286, 
  2.286, 0., "", "", "", "", "", "", "", 58.33, 437483., 81.347, 32.4, 4.591, 
  2.382, 71809.251, "", 201.285, 12.79, 2., 30.9, "", 2.7, 75.86}, 
 {"BRN", "Asia", "Brunei", "2020-04-12", 136., 0., 1., 0., 310.869, 0., 
  2.286, 0., "", "", "", "", "", "", "", 58.33, 437483., 81.347, 32.4, 4.591, 
  2.382, 71809.251, "", 201.285, 12.79, 2., 30.9, "", 2.7, 75.86}, 
 {"BRN", "Asia", "Brunei", "2020-04-13", 136., 0., 1., 0., 310.869, 0., 
  2.286, 0., "", "", "", "", "", "", "", 58.33, 437483., 81.347, 32.4, 4.591, 
  2.382, 71809.251, "", 201.285, 12.79, 2., 30.9, "", 2.7, 75.86}, 
 {"BRN", "Asia", "Brunei", "2020-04-14", 136., 0., 1., 0., 310.869, 0., 
  2.286, 0., "", "", "", "", "", "", "", 58.33, 437483., 81.347, 32.4, 4.591, 
  2.382, 71809.251, "", 201.285, 12.79, 2., 30.9, "", 2.7, 75.86}, 
 {"BRN", "Asia", "Brunei", "2020-04-15", 136., 0., 1., 0., 310.869, 0., 
  2.286, 0., "", "", "", "", "", "", "", 58.33, 437483., 81.347, 32.4, 4.591, 
  2.382, 71809.251, "", 201.285, 12.79, 2., 30.9, "", 2.7, 75.86}, 
 {"BRN", "Asia", "Brunei", "2020-04-16", 136., 0., 1., 0., 310.869, 0., 
  2.286, 0., "", "", "", "", "", "", "", 58.33, 437483., 81.347, 32.4, 4.591, 
  2.382, 71809.251, "", 201.285, 12.79, 2., 30.9, "", 2.7, 75.86}, 
 {"BRN", "Asia", "Brunei", "2020-04-17", 136., 0., 1., 0., 310.869, 0., 
  2.286, 0., "", "", "", "", "", "", "", 58.33, 437483., 81.347, 32.4, 4.591, 
  2.382, 71809.251, "", 201.285, 12.79, 2., 30.9, "", 2.7, 75.86}, 
 {"BRN", "Asia", "Brunei", "2020-04-18", 136., 0., 1., 0., 310.869, 0., 
  2.286, 0., "", "", "", "", "", "", "", 58.33, 437483., 81.347, 32.4, 4.591, 
  2.382, 71809.251, "", 201.285, 12.79, 2., 30.9, "", 2.7, 75.86}, 
 {"BRN", "Asia", "Brunei", "2020-04-19", 137., 1., 1., 0., 313.155, 2.286, 
  2.286, 0., "", "", "", "", "", "", "", 58.33, 437483., 81.347, 32.4, 4.591, 
  2.382, 71809.251, "", 201.285, 12.79, 2., 30.9, "", 2.7, 75.86}, 
 {"BRN", "Asia", "Brunei", "2020-04-20", 138., 1., 1., 0., 315.441, 2.286, 
  2.286, 0., "", "", "", "", "", "", "", 58.33, 437483., 81.347, 32.4, 4.591, 
  2.382, 71809.251, "", 201.285, 12.79, 2., 30.9, "", 2.7, 75.86}, 
 {"BRN", "Asia", "Brunei", "2020-04-21", 138., 0., 1., 0., 315.441, 0., 
  2.286, 0., "", "", "", "", "", "", "", 58.33, 437483., 81.347, 32.4, 4.591, 
  2.382, 71809.251, "", 201.285, 12.79, 2., 30.9, "", 2.7, 75.86}, 
 {"BRN", "Asia", "Brunei", "2020-04-22", 138., 0., 1., 0., 315.441, 0., 
  2.286, 0., "", "", "", "", "", "", "", 58.33, 437483., 81.347, 32.4, 4.591, 
  2.382, 71809.251, "", 201.285, 12.79, 2., 30.9, "", 2.7, 75.86}, 
 {"BRN", "Asia", "Brunei", "2020-04-23", 138., 0., 1., 0., 315.441, 0., 
  2.286, 0., "", "", "", "", "", "", "", 58.33, 437483., 81.347, 32.4, 4.591, 
  2.382, 71809.251, "", 201.285, 12.79, 2., 30.9, "", 2.7, 75.86}, 
 {"BRN", "Asia", "Brunei", "2020-04-24", 138., 0., 1., 0., 315.441, 0., 
  2.286, 0., "", "", "", "", "", "", "", 58.33, 437483., 81.347, 32.4, 4.591, 
  2.382, 71809.251, "", 201.285, 12.79, 2., 30.9, "", 2.7, 75.86}, 
 {"BRN", "Asia", "Brunei", "2020-04-25", 138., 0., 1., 0., 315.441, 0., 
  2.286, 0., "", "", "", "", "", "", "", 58.33, 437483., 81.347, 32.4, 4.591, 
  2.382, 71809.251, "", 201.285, 12.79, 2., 30.9, "", 2.7, 75.86}, 
 {"BRN", "Asia", "Brunei", "2020-04-26", 138., 0., 1., 0., 315.441, 0., 
  2.286, 0., "", "", "", "", "", "", "", 58.33, 437483., 81.347, 32.4, 4.591, 
  2.382, 71809.251, "", 201.285, 12.79, 2., 30.9, "", 2.7, 75.86}, 
 {"BRN", "Asia", "Brunei", "2020-04-27", 138., 0., 1., 0., 315.441, 0., 
  2.286, 0., "", "", "", "", "", "", "", 58.33, 437483., 81.347, 32.4, 4.591, 
  2.382, 71809.251, "", 201.285, 12.79, 2., 30.9, "", 2.7, 75.86}, 
 {"BRN", "Asia", "Brunei", "2020-04-28", 138., 0., 1., 0., 315.441, 0., 
  2.286, 0., "", "", "", "", "", "", "", 58.33, 437483., 81.347, 32.4, 4.591, 
  2.382, 71809.251, "", 201.285, 12.79, 2., 30.9, "", 2.7, 75.86}, 
 {"BRN", "Asia", "Brunei", "2020-04-29", 138., 0., 1., 0., 315.441, 0., 
  2.286, 0., "", "", "", "", "", "", "", 58.33, 437483., 81.347, 32.4, 4.591, 
  2.382, 71809.251, "", 201.285, 12.79, 2., 30.9, "", 2.7, 75.86}, 
 {"BRN", "Asia", "Brunei", "2020-04-30", 138., 0., 1., 0., 315.441, 0., 
  2.286, 0., "", "", "", "", "", "", "", 58.33, 437483., 81.347, 32.4, 4.591, 
  2.382, 71809.251, "", 201.285, 12.79, 2., 30.9, "", 2.7, 75.86}, 
 {"BRN", "Asia", "Brunei", "2020-05-01", 138., 0., 1., 0., 315.441, 0., 
  2.286, 0., "", "", "", "", "", "", "", 58.33, 437483., 81.347, 32.4, 4.591, 
  2.382, 71809.251, "", 201.285, 12.79, 2., 30.9, "", 2.7, 75.86}, 
 {"BRN", "Asia", "Brunei", "2020-05-02", 138., 0., 1., 0., 315.441, 0., 
  2.286, 0., "", "", "", "", "", "", "", 58.33, 437483., 81.347, 32.4, 4.591, 
  2.382, 71809.251, "", 201.285, 12.79, 2., 30.9, "", 2.7, 75.86}, 
 {"BRN", "Asia", "Brunei", "2020-05-03", 138., 0., 1., 0., 315.441, 0., 
  2.286, 0., "", "", "", "", "", "", "", 58.33, 437483., 81.347, 32.4, 4.591, 
  2.382, 71809.251, "", 201.285, 12.79, 2., 30.9, "", 2.7, 75.86}, 
 {"BRN", "Asia", "Brunei", "2020-05-04", 138., 0., 1., 0., 315.441, 0., 
  2.286, 0., "", "", "", "", "", "", "", 58.33, 437483., 81.347, 32.4, 4.591, 
  2.382, 71809.251, "", 201.285, 12.79, 2., 30.9, "", 2.7, 75.86}, 
 {"BRN", "Asia", "Brunei", "2020-05-05", 138., 0., 1., 0., 315.441, 0., 
  2.286, 0., "", "", "", "", "", "", "", 58.33, 437483., 81.347, 32.4, 4.591, 
  2.382, 71809.251, "", 201.285, 12.79, 2., 30.9, "", 2.7, 75.86}, 
 {"BRN", "Asia", "Brunei", "2020-05-06", 138., 0., 1., 0., 315.441, 0., 
  2.286, 0., "", "", "", "", "", "", "", 58.33, 437483., 81.347, 32.4, 4.591, 
  2.382, 71809.251, "", 201.285, 12.79, 2., 30.9, "", 2.7, 75.86}, 
 {"BRN", "Asia", "Brunei", "2020-05-07", 139., 1., 1., 0., 317.727, 2.286, 
  2.286, 0., "", "", "", "", "", "", "", 58.33, 437483., 81.347, 32.4, 4.591, 
  2.382, 71809.251, "", 201.285, 12.79, 2., 30.9, "", 2.7, 75.86}, 
 {"BRN", "Asia", "Brunei", "2020-05-08", 141., 2., 1., 0., 322.298, 4.572, 
  2.286, 0., "", "", "", "", "", "", "", 58.33, 437483., 81.347, 32.4, 4.591, 
  2.382, 71809.251, "", 201.285, 12.79, 2., 30.9, "", 2.7, 75.86}, 
 {"BRN", "Asia", "Brunei", "2020-05-09", 141., 0., 1., 0., 322.298, 0., 
  2.286, 0., "", "", "", "", "", "", "", 58.33, 437483., 81.347, 32.4, 4.591, 
  2.382, 71809.251, "", 201.285, 12.79, 2., 30.9, "", 2.7, 75.86}, 
 {"BRN", "Asia", "Brunei", "2020-05-10", 141., 0., 1., 0., 322.298, 0., 
  2.286, 0., "", "", "", "", "", "", "", 58.33, 437483., 81.347, 32.4, 4.591, 
  2.382, 71809.251, "", 201.285, 12.79, 2., 30.9, "", 2.7, 75.86}, 
 {"BRN", "Asia", "Brunei", "2020-05-11", 141., 0., 1., 0., 322.298, 0., 
  2.286, 0., "", "", "", "", "", "", "", 58.33, 437483., 81.347, 32.4, 4.591, 
  2.382, 71809.251, "", 201.285, 12.79, 2., 30.9, "", 2.7, 75.86}, 
 {"BRN", "Asia", "Brunei", "2020-05-12", 141., 0., 1., 0., 322.298, 0., 
  2.286, 0., "", "", "", "", "", "", "", 58.33, 437483., 81.347, 32.4, 4.591, 
  2.382, 71809.251, "", 201.285, 12.79, 2., 30.9, "", 2.7, 75.86}, 
 {"BRN", "Asia", "Brunei", "2020-05-13", 141., 0., 1., 0., 322.298, 0., 
  2.286, 0., "", "", "", "", "", "", "", 58.33, 437483., 81.347, 32.4, 4.591, 
  2.382, 71809.251, "", 201.285, 12.79, 2., 30.9, "", 2.7, 75.86}, 
 {"BRN", "Asia", "Brunei", "2020-05-14", 141., 0., 1., 0., 322.298, 0., 
  2.286, 0., "", "", "", "", "", "", "", 58.33, 437483., 81.347, 32.4, 4.591, 
  2.382, 71809.251, "", 201.285, 12.79, 2., 30.9, "", 2.7, 75.86}, 
 {"BRN", "Asia", "Brunei", "2020-05-15", 141., 0., 1., 0., 322.298, 0., 
  2.286, 0., "", "", "", "", "", "", "", 52.78, 437483., 81.347, 32.4, 4.591, 
  2.382, 71809.251, "", 201.285, 12.79, 2., 30.9, "", 2.7, 75.86}, 
 {"BRN", "Asia", "Brunei", "2020-05-16", 141., 0., 1., 0., 322.298, 0., 
  2.286, 0., "", "", "", "", "", "", "", 52.78, 437483., 81.347, 32.4, 4.591, 
  2.382, 71809.251, "", 201.285, 12.79, 2., 30.9, "", 2.7, 75.86}, 
 {"BRN", "Asia", "Brunei", "2020-05-17", 141., 0., 1., 0., 322.298, 0., 
  2.286, 0., "", "", "", "", "", "", "", 52.78, 437483., 81.347, 32.4, 4.591, 
  2.382, 71809.251, "", 201.285, 12.79, 2., 30.9, "", 2.7, 75.86}, 
 {"BRN", "Asia", "Brunei", "2020-05-18", 141., 0., 1., 0., 322.298, 0., 
  2.286, 0., "", "", "", "", "", "", "", 52.78, 437483., 81.347, 32.4, 4.591, 
  2.382, 71809.251, "", 201.285, 12.79, 2., 30.9, "", 2.7, 75.86}, 
 {"BRN", "Asia", "Brunei", "2020-05-19", 141., 0., 1., 0., 322.298, 0., 
  2.286, 0., "", "", "", "", "", "", "", 52.78, 437483., 81.347, 32.4, 4.591, 
  2.382, 71809.251, "", 201.285, 12.79, 2., 30.9, "", 2.7, 75.86}, 
 {"BRN", "Asia", "Brunei", "2020-05-20", 141., 0., 1., 0., 322.298, 0., 
  2.286, 0., "", "", "", "", "", "", "", 52.78, 437483., 81.347, 32.4, 4.591, 
  2.382, 71809.251, "", 201.285, 12.79, 2., 30.9, "", 2.7, 75.86}, 
 {"BRN", "Asia", "Brunei", "2020-05-21", 141., 0., 1., 0., 322.298, 0., 
  2.286, 0., "", "", "", "", "", "", "", 52.78, 437483., 81.347, 32.4, 4.591, 
  2.382, 71809.251, "", 201.285, 12.79, 2., 30.9, "", 2.7, 75.86}, 
 {"BRN", "Asia", "Brunei", "2020-05-22", 141., 0., 1., 0., 322.298, 0., 
  2.286, 0., "", "", "", "", "", "", "", 52.78, 437483., 81.347, 32.4, 4.591, 
  2.382, 71809.251, "", 201.285, 12.79, 2., 30.9, "", 2.7, 75.86}, 
 {"BRN", "Asia", "Brunei", "2020-05-23", 141., 0., 1., 0., 322.298, 0., 
  2.286, 0., "", "", "", "", "", "", "", 52.78, 437483., 81.347, 32.4, 4.591, 
  2.382, 71809.251, "", 201.285, 12.79, 2., 30.9, "", 2.7, 75.86}, 
 {"BRN", "Asia", "Brunei", "2020-05-24", 141., 0., 1., 0., 322.298, 0., 
  2.286, 0., "", "", "", "", "", "", "", 52.78, 437483., 81.347, 32.4, 4.591, 
  2.382, 71809.251, "", 201.285, 12.79, 2., 30.9, "", 2.7, 75.86}, 
 {"BRN", "Asia", "Brunei", "2020-05-25", 141., 0., 1., 0., 322.298, 0., 
  2.286, 0., "", "", "", "", "", "", "", 52.78, 437483., 81.347, 32.4, 4.591, 
  2.382, 71809.251, "", 201.285, 12.79, 2., 30.9, "", 2.7, 75.86}, 
 {"BRN", "Asia", "Brunei", "2020-05-26", 141., 0., 1., 0., 322.298, 0., 
  2.286, 0., "", "", "", "", "", "", "", 52.78, 437483., 81.347, 32.4, 4.591, 
  2.382, 71809.251, "", 201.285, 12.79, 2., 30.9, "", 2.7, 75.86}, 
 {"BRN", "Asia", "Brunei", "2020-05-27", 141., 0., 1., 0., 322.298, 0., 
  2.286, 0., "", "", "", "", "", "", "", 52.78, 437483., 81.347, 32.4, 4.591, 
  2.382, 71809.251, "", 201.285, 12.79, 2., 30.9, "", 2.7, 75.86}, 
 {"BRN", "Asia", "Brunei", "2020-05-28", 141., 0., 2., 1., 322.298, 0., 
  4.572, 2.286, "", "", "", "", "", "", "", 52.78, 437483., 81.347, 32.4, 
  4.591, 2.382, 71809.251, "", 201.285, 12.79, 2., 30.9, "", 2.7, 75.86}, 
 {"BRN", "Asia", "Brunei", "2020-05-29", 141., 0., 2., 0., 322.298, 0., 
  4.572, 0., "", "", "", "", "", "", "", 52.78, 437483., 81.347, 32.4, 4.591, 
  2.382, 71809.251, "", 201.285, 12.79, 2., 30.9, "", 2.7, 75.86}, 
 {"BRN", "Asia", "Brunei", "2020-05-30", 141., 0., 2., 0., 322.298, 0., 
  4.572, 0., "", "", "", "", "", "", "", 52.78, 437483., 81.347, 32.4, 4.591, 
  2.382, 71809.251, "", 201.285, 12.79, 2., 30.9, "", 2.7, 75.86}, 
 {"BRN", "Asia", "Brunei", "2020-05-31", 141., 0., 2., 0., 322.298, 0., 
  4.572, 0., "", "", "", "", "", "", "", 52.78, 437483., 81.347, 32.4, 4.591, 
  2.382, 71809.251, "", 201.285, 12.79, 2., 30.9, "", 2.7, 75.86}, 
 {"BRN", "Asia", "Brunei", "2020-06-01", 141., 0., 2., 0., 322.298, 0., 
  4.572, 0., "", "", "", "", "", "", "", 52.78, 437483., 81.347, 32.4, 4.591, 
  2.382, 71809.251, "", 201.285, 12.79, 2., 30.9, "", 2.7, 75.86}, 
 {"BRN", "Asia", "Brunei", "2020-06-02", 141., 0., 2., 0., 322.298, 0., 
  4.572, 0., "", "", "", "", "", "", "", 49.07, 437483., 81.347, 32.4, 4.591, 
  2.382, 71809.251, "", 201.285, 12.79, 2., 30.9, "", 2.7, 75.86}, 
 {"BRN", "Asia", "Brunei", "2020-06-03", 141., 0., 2., 0., 322.298, 0., 
  4.572, 0., "", "", "", "", "", "", "", 49.07, 437483., 81.347, 32.4, 4.591, 
  2.382, 71809.251, "", 201.285, 12.79, 2., 30.9, "", 2.7, 75.86}, 
 {"BRN", "Asia", "Brunei", "2020-06-04", 141., 0., 2., 0., 322.298, 0., 
  4.572, 0., "", "", "", "", "", "", "", 49.07, 437483., 81.347, 32.4, 4.591, 
  2.382, 71809.251, "", 201.285, 12.79, 2., 30.9, "", 2.7, 75.86}, 
 {"BRN", "Asia", "Brunei", "2020-06-05", 141., 0., 2., 0., 322.298, 0., 
  4.572, 0., "", "", "", "", "", "", "", 49.07, 437483., 81.347, 32.4, 4.591, 
  2.382, 71809.251, "", 201.285, 12.79, 2., 30.9, "", 2.7, 75.86}, 
 {"BRN", "Asia", "Brunei", "2020-06-06", 141., 0., 2., 0., 322.298, 0., 
  4.572, 0., "", "", "", "", "", "", "", 49.07, 437483., 81.347, 32.4, 4.591, 
  2.382, 71809.251, "", 201.285, 12.79, 2., 30.9, "", 2.7, 75.86}, 
 {"BRN", "Asia", "Brunei", "2020-06-07", 141., 0., 2., 0., 322.298, 0., 
  4.572, 0., "", "", "", "", "", "", "", 49.07, 437483., 81.347, 32.4, 4.591, 
  2.382, 71809.251, "", 201.285, 12.79, 2., 30.9, "", 2.7, 75.86}, 
 {"BRN", "Asia", "Brunei", "2020-06-08", 141., 0., 2., 0., 322.298, 0., 
  4.572, 0., "", "", "", "", "", "", "", 49.07, 437483., 81.347, 32.4, 4.591, 
  2.382, 71809.251, "", 201.285, 12.79, 2., 30.9, "", 2.7, 75.86}, 
 {"BRN", "Asia", "Brunei", "2020-06-09", 141., 0., 2., 0., 322.298, 0., 
  4.572, 0., "", "", "", "", "", "", "", 49.07, 437483., 81.347, 32.4, 4.591, 
  2.382, 71809.251, "", 201.285, 12.79, 2., 30.9, "", 2.7, 75.86}, 
 {"BRN", "Asia", "Brunei", "2020-06-10", 141., 0., 2., 0., 322.298, 0., 
  4.572, 0., "", "", "", "", "", "", "", 49.07, 437483., 81.347, 32.4, 4.591, 
  2.382, 71809.251, "", 201.285, 12.79, 2., 30.9, "", 2.7, 75.86}, 
 {"BRN", "Asia", "Brunei", "2020-06-11", 141., 0., 2., 0., 322.298, 0., 
  4.572, 0., "", "", "", "", "", "", "", 49.07, 437483., 81.347, 32.4, 4.591, 
  2.382, 71809.251, "", 201.285, 12.79, 2., 30.9, "", 2.7, 75.86}, 
 {"BRN", "Asia", "Brunei", "2020-06-12", 141., 0., 2., 0., 322.298, 0., 
  4.572, 0., "", "", "", "", "", "", "", 49.07, 437483., 81.347, 32.4, 4.591, 
  2.382, 71809.251, "", 201.285, 12.79, 2., 30.9, "", 2.7, 75.86}, 
 {"BRN", "Asia", "Brunei", "2020-06-13", 141., 0., 2., 0., 322.298, 0., 
  4.572, 0., "", "", "", "", "", "", "", 49.07, 437483., 81.347, 32.4, 4.591, 
  2.382, 71809.251, "", 201.285, 12.79, 2., 30.9, "", 2.7, 75.86}, 
 {"BRN", "Asia", "Brunei", "2020-06-14", 141., 0., 2., 0., 322.298, 0., 
  4.572, 0., "", "", "", "", "", "", "", 49.07, 437483., 81.347, 32.4, 4.591, 
  2.382, 71809.251, "", 201.285, 12.79, 2., 30.9, "", 2.7, 75.86}, 
 {"BRN", "Asia", "Brunei", "2020-06-15", 141., 0., 2., 0., 322.298, 0., 
  4.572, 0., "", "", "", "", "", "", "", 49.07, 437483., 81.347, 32.4, 4.591, 
  2.382, 71809.251, "", 201.285, 12.79, 2., 30.9, "", 2.7, 75.86}, 
 {"BRN", "Asia", "Brunei", "2020-06-16", 141., 0., 2., 0., 322.298, 0., 
  4.572, 0., "", "", "", "", "", "", "", 49.07, 437483., 81.347, 32.4, 4.591, 
  2.382, 71809.251, "", 201.285, 12.79, 2., 30.9, "", 2.7, 75.86}, 
 {"BRN", "Asia", "Brunei", "2020-06-17", 141., 0., 3., 1., 322.298, 0., 
  6.857, 2.286, "", "", "", "", "", "", "", 49.07, 437483., 81.347, 32.4, 
  4.591, 2.382, 71809.251, "", 201.285, 12.79, 2., 30.9, "", 2.7, 75.86}, 
 {"BRN", "Asia", "Brunei", "2020-06-18", 141., 0., 3., 0., 322.298, 0., 
  6.857, 0., "", "", "", "", "", "", "", 49.07, 437483., 81.347, 32.4, 4.591, 
  2.382, 71809.251, "", 201.285, 12.79, 2., 30.9, "", 2.7, 75.86}, 
 {"BRN", "Asia", "Brunei", "2020-06-19", 141., 0., 3., 0., 322.298, 0., 
  6.857, 0., "", "", "", "", "", "", "", 49.07, 437483., 81.347, 32.4, 4.591, 
  2.382, 71809.251, "", 201.285, 12.79, 2., 30.9, "", 2.7, 75.86}, 
 {"BRN", "Asia", "Brunei", "2020-06-20", 141., 0., 3., 0., 322.298, 0., 
  6.857, 0., "", "", "", "", "", "", "", 49.07, 437483., 81.347, 32.4, 4.591, 
  2.382, 71809.251, "", 201.285, 12.79, 2., 30.9, "", 2.7, 75.86}, 
 {"BRN", "Asia", "Brunei", "2020-06-21", 141., 0., 3., 0., 322.298, 0., 
  6.857, 0., "", "", "", "", "", "", "", 49.07, 437483., 81.347, 32.4, 4.591, 
  2.382, 71809.251, "", 201.285, 12.79, 2., 30.9, "", 2.7, 75.86}, 
 {"BRN", "Asia", "Brunei", "2020-06-22", 141., 0., 3., 0., 322.298, 0., 
  6.857, 0., "", "", "", "", "", "", "", 49.07, 437483., 81.347, 32.4, 4.591, 
  2.382, 71809.251, "", 201.285, 12.79, 2., 30.9, "", 2.7, 75.86}, 
 {"BRN", "Asia", "Brunei", "2020-06-23", 141., 0., 3., 0., 322.298, 0., 
  6.857, 0., "", "", "", "", "", "", "", 49.07, 437483., 81.347, 32.4, 4.591, 
  2.382, 71809.251, "", 201.285, 12.79, 2., 30.9, "", 2.7, 75.86}, 
 {"BRN", "Asia", "Brunei", "2020-06-24", 141., 0., 3., 0., 322.298, 0., 
  6.857, 0., "", "", "", "", "", "", "", 49.07, 437483., 81.347, 32.4, 4.591, 
  2.382, 71809.251, "", 201.285, 12.79, 2., 30.9, "", 2.7, 75.86}, 
 {"BRN", "Asia", "Brunei", "2020-06-25", 141., 0., 3., 0., 322.298, 0., 
  6.857, 0., "", "", "", "", "", "", "", 49.07, 437483., 81.347, 32.4, 4.591, 
  2.382, 71809.251, "", 201.285, 12.79, 2., 30.9, "", 2.7, 75.86}, 
 {"BRN", "Asia", "Brunei", "2020-06-26", 141., 0., 3., 0., 322.298, 0., 
  6.857, 0., "", "", "", "", "", "", "", 49.07, 437483., 81.347, 32.4, 4.591, 
  2.382, 71809.251, "", 201.285, 12.79, 2., 30.9, "", 2.7, 75.86}, 
 {"BRN", "Asia", "Brunei", "2020-06-27", 141., 0., 3., 0., 322.298, 0., 
  6.857, 0., "", "", "", "", "", "", "", 49.07, 437483., 81.347, 32.4, 4.591, 
  2.382, 71809.251, "", 201.285, 12.79, 2., 30.9, "", 2.7, 75.86}, 
 {"BRN", "Asia", "Brunei", "2020-06-28", 141., 0., 3., 0., 322.298, 0., 
  6.857, 0., "", "", "", "", "", "", "", 49.07, 437483., 81.347, 32.4, 4.591, 
  2.382, 71809.251, "", 201.285, 12.79, 2., 30.9, "", 2.7, 75.86}, 
 {"BRN", "Asia", "Brunei", "2020-06-29", 141., 0., 3., 0., 322.298, 0., 
  6.857, 0., "", "", "", "", "", "", "", 49.07, 437483., 81.347, 32.4, 4.591, 
  2.382, 71809.251, "", 201.285, 12.79, 2., 30.9, "", 2.7, 75.86}, 
 {"BRN", "Asia", "Brunei", "2020-06-30", 141., 0., 3., 0., 322.298, 0., 
  6.857, 0., "", "", "", "", "", "", "", 49.07, 437483., 81.347, 32.4, 4.591, 
  2.382, 71809.251, "", 201.285, 12.79, 2., 30.9, "", 2.7, 75.86}, 
 {"BRN", "Asia", "Brunei", "2020-07-01", 141., 0., 3., 0., 322.298, 0., 
  6.857, 0., "", "", "", "", "", "", "", 49.07, 437483., 81.347, 32.4, 4.591, 
  2.382, 71809.251, "", 201.285, 12.79, 2., 30.9, "", 2.7, 75.86}, 
 {"BRN", "Asia", "Brunei", "2020-07-02", 141., 0., 3., 0., 322.298, 0., 
  6.857, 0., "", "", "", "", "", "", "", 49.07, 437483., 81.347, 32.4, 4.591, 
  2.382, 71809.251, "", 201.285, 12.79, 2., 30.9, "", 2.7, 75.86}, 
 {"BRN", "Asia", "Brunei", "2020-07-03", 141., 0., 3., 0., 322.298, 0., 
  6.857, 0., "", "", "", "", "", "", "", "", 437483., 81.347, 32.4, 4.591, 
  2.382, 71809.251, "", 201.285, 12.79, 2., 30.9, "", 2.7, 75.86}, 
 {"BRN", "Asia", "Brunei", "2020-07-04", 141., 0., 3., 0., 322.298, 0., 
  6.857, 0., "", "", "", "", "", "", "", "", 437483., 81.347, 32.4, 4.591, 
  2.382, 71809.251, "", 201.285, 12.79, 2., 30.9, "", 2.7, 75.86}, 
 {"BRN", "Asia", "Brunei", "2020-07-05", 141., 0., 3., 0., 322.298, 0., 
  6.857, 0., "", "", "", "", "", "", "", "", 437483., 81.347, 32.4, 4.591, 
  2.382, 71809.251, "", 201.285, 12.79, 2., 30.9, "", 2.7, 75.86}, 
 {"BRN", "Asia", "Brunei", "2020-07-06", 141., 0., 3., 0., 322.298, 0., 
  6.857, 0., "", "", "", "", "", "", "", "", 437483., 81.347, 32.4, 4.591, 
  2.382, 71809.251, "", 201.285, 12.79, 2., 30.9, "", 2.7, 75.86}, 
 {"BRN", "Asia", "Brunei", "2020-07-07", 141., 0., 3., 0., 322.298, 0., 
  6.857, 0., "", "", "", "", "", "", "", "", 437483., 81.347, 32.4, 4.591, 
  2.382, 71809.251, "", 201.285, 12.79, 2., 30.9, "", 2.7, 75.86}, 
 {"BRN", "Asia", "Brunei", "2020-07-08", 141., 0., 3., 0., 322.298, 0., 
  6.857, 0., "", "", "", "", "", "", "", "", 437483., 81.347, 32.4, 4.591, 
  2.382, 71809.251, "", 201.285, 12.79, 2., 30.9, "", 2.7, 75.86}, 
 {"BGR", "Europe", "Bulgaria", "2020-03-08", 2., 2., 0., 0., 0.288, 0.288, 
  0., 0., "", "", "", "", "", "", "", 21.3, 6.948445*^6, 65.18, 44.7, 20.801, 
  13.272, 18563.307, 1.5, 424.688, 5.81, 30.1, 44.4, "", 7.454, 75.05}, 
 {"BGR", "Europe", "Bulgaria", "2020-03-09", 4., 2., 0., 0., 0.576, 0.288, 
  0., 0., "", "", "", "", "", "", "", 21.3, 6.948445*^6, 65.18, 44.7, 20.801, 
  13.272, 18563.307, 1.5, 424.688, 5.81, 30.1, 44.4, "", 7.454, 75.05}, 
 {"BGR", "Europe", "Bulgaria", "2020-03-12", 7., 3., 1., 1., 1.007, 0.432, 
  0.144, 0.144, "", "", "", "", "", "", "", 26.85, 6.948445*^6, 65.18, 44.7, 
  20.801, 13.272, 18563.307, 1.5, 424.688, 5.81, 30.1, 44.4, "", 7.454, 
  75.05}, {"BGR", "Europe", "Bulgaria", "2020-03-13", 23., 16., 1., 0., 3.31, 
  2.303, 0.144, 0., "", "", "", "", "", "", "", 50.93, 6.948445*^6, 65.18, 
  44.7, 20.801, 13.272, 18563.307, 1.5, 424.688, 5.81, 30.1, 44.4, "", 7.454, 
  75.05}, {"BGR", "Europe", "Bulgaria", "2020-03-14", 31., 8., 1., 0., 4.461, 
  1.151, 0.144, 0., "", "", "", "", "", "", "", 50.93, 6.948445*^6, 65.18, 
  44.7, 20.801, 13.272, 18563.307, 1.5, 424.688, 5.81, 30.1, 44.4, "", 7.454, 
  75.05}, {"BGR", "Europe", "Bulgaria", "2020-03-15", 41., 10., 2., 1., 
  5.901, 1.439, 0.288, 0.144, "", "", "", "", "", "", "", 50.93, 6.948445*^6, 
  65.18, 44.7, 20.801, 13.272, 18563.307, 1.5, 424.688, 5.81, 30.1, 44.4, "", 
  7.454, 75.05}, {"BGR", "Europe", "Bulgaria", "2020-03-16", 51., 10., 2., 
  0., 7.34, 1.439, 0.288, 0., "", "", "", "", "", "", "", 50.93, 6.948445*^6, 
  65.18, 44.7, 20.801, 13.272, 18563.307, 1.5, 424.688, 5.81, 30.1, 44.4, "", 
  7.454, 75.05}, {"BGR", "Europe", "Bulgaria", "2020-03-17", 62., 11., 2., 
  0., 8.923, 1.583, 0.288, 0., "", "", "", "", "", "", "", 56.48, 
  6.948445*^6, 65.18, 44.7, 20.801, 13.272, 18563.307, 1.5, 424.688, 5.81, 
  30.1, 44.4, "", 7.454, 75.05}, {"BGR", "Europe", "Bulgaria", "2020-03-18", 
  81., 19., 2., 0., 11.657, 2.734, 0.288, 0., "", "", "", "", "", "", "", 
  70.37, 6.948445*^6, 65.18, 44.7, 20.801, 13.272, 18563.307, 1.5, 424.688, 
  5.81, 30.1, 44.4, "", 7.454, 75.05}, {"BGR", "Europe", "Bulgaria", 
  "2020-03-19", 92., 11., 2., 0., 13.24, 1.583, 0.288, 0., "", "", "", "", 
  "", "", "", 70.37, 6.948445*^6, 65.18, 44.7, 20.801, 13.272, 18563.307, 
  1.5, 424.688, 5.81, 30.1, 44.4, "", 7.454, 75.05}, 
 {"BGR", "Europe", "Bulgaria", "2020-03-20", 105., 13., 3., 1., 15.111, 
  1.871, 0.432, 0.144, "", "", "", "", "", "", "", 70.37, 6.948445*^6, 65.18, 
  44.7, 20.801, 13.272, 18563.307, 1.5, 424.688, 5.81, 30.1, 44.4, "", 7.454, 
  75.05}, {"BGR", "Europe", "Bulgaria", "2020-03-21", 127., 22., 3., 0., 
  18.277, 3.166, 0.432, 0., "", "", "", "", "", "", "", 73.15, 6.948445*^6, 
  65.18, 44.7, 20.801, 13.272, 18563.307, 1.5, 424.688, 5.81, 30.1, 44.4, "", 
  7.454, 75.05}, {"BGR", "Europe", "Bulgaria", "2020-03-22", 163., 36., 3., 
  0., 23.458, 5.181, 0.432, 0., "", "", "", "", "", "", "", 73.15, 
  6.948445*^6, 65.18, 44.7, 20.801, 13.272, 18563.307, 1.5, 424.688, 5.81, 
  30.1, 44.4, "", 7.454, 75.05}, {"BGR", "Europe", "Bulgaria", "2020-03-23", 
  185., 22., 3., 0., 26.625, 3.166, 0.432, 0., "", "", "", "", "", "", "", 
  73.15, 6.948445*^6, 65.18, 44.7, 20.801, 13.272, 18563.307, 1.5, 424.688, 
  5.81, 30.1, 44.4, "", 7.454, 75.05}, {"BGR", "Europe", "Bulgaria", 
  "2020-03-24", 201., 16., 3., 0., 28.927, 2.303, 0.432, 0., "", "", "", "", 
  "", "", "", 73.15, 6.948445*^6, 65.18, 44.7, 20.801, 13.272, 18563.307, 
  1.5, 424.688, 5.81, 30.1, 44.4, "", 7.454, 75.05}, 
 {"BGR", "Europe", "Bulgaria", "2020-03-25", 220., 19., 3., 0., 31.662, 
  2.734, 0.432, 0., "", "", "", "", "", "", "", 73.15, 6.948445*^6, 65.18, 
  44.7, 20.801, 13.272, 18563.307, 1.5, 424.688, 5.81, 30.1, 44.4, "", 7.454, 
  75.05}, {"BGR", "Europe", "Bulgaria", "2020-03-26", 242., 22., 3., 0., 
  34.828, 3.166, 0.432, 0., "", "", "", "", "", "", "", 73.15, 6.948445*^6, 
  65.18, 44.7, 20.801, 13.272, 18563.307, 1.5, 424.688, 5.81, 30.1, 44.4, "", 
  7.454, 75.05}, {"BGR", "Europe", "Bulgaria", "2020-03-27", 264., 22., 3., 
  0., 37.994, 3.166, 0.432, 0., "", "", "", "", "", "", "", 73.15, 
  6.948445*^6, 65.18, 44.7, 20.801, 13.272, 18563.307, 1.5, 424.688, 5.81, 
  30.1, 44.4, "", 7.454, 75.05}, {"BGR", "Europe", "Bulgaria", "2020-03-28", 
  293., 29., 3., 0., 42.168, 4.174, 0.432, 0., "", "", "", "", "", "", "", 
  73.15, 6.948445*^6, 65.18, 44.7, 20.801, 13.272, 18563.307, 1.5, 424.688, 
  5.81, 30.1, 44.4, "", 7.454, 75.05}, {"BGR", "Europe", "Bulgaria", 
  "2020-03-29", 331., 38., 7., 4., 47.637, 5.469, 1.007, 0.576, "", "", "", 
  "", "", "", "", 73.15, 6.948445*^6, 65.18, 44.7, 20.801, 13.272, 18563.307, 
  1.5, 424.688, 5.81, 30.1, 44.4, "", 7.454, 75.05}, 
 {"BGR", "Europe", "Bulgaria", "2020-03-30", 346., 15., 8., 1., 49.795, 
  2.159, 1.151, 0.144, "", "", "", "", "", "", "", 73.15, 6.948445*^6, 65.18, 
  44.7, 20.801, 13.272, 18563.307, 1.5, 424.688, 5.81, 30.1, 44.4, "", 7.454, 
  75.05}, {"BGR", "Europe", "Bulgaria", "2020-03-31", 359., 13., 8., 0., 
  51.666, 1.871, 1.151, 0., "", "", "", "", "", "", "", 73.15, 6.948445*^6, 
  65.18, 44.7, 20.801, 13.272, 18563.307, 1.5, 424.688, 5.81, 30.1, 44.4, "", 
  7.454, 75.05}, {"BGR", "Europe", "Bulgaria", "2020-04-01", 399., 40., 8., 
  0., 57.423, 5.757, 1.151, 0., "", "", "", "", "", "", "", 71.3, 
  6.948445*^6, 65.18, 44.7, 20.801, 13.272, 18563.307, 1.5, 424.688, 5.81, 
  30.1, 44.4, "", 7.454, 75.05}, {"BGR", "Europe", "Bulgaria", "2020-04-02", 
  422., 23., 10., 2., 60.733, 3.31, 1.439, 0.288, "", "", "", "", "", "", "", 
  71.3, 6.948445*^6, 65.18, 44.7, 20.801, 13.272, 18563.307, 1.5, 424.688, 
  5.81, 30.1, 44.4, "", 7.454, 75.05}, {"BGR", "Europe", "Bulgaria", 
  "2020-04-03", 457., 35., 10., 0., 65.77, 5.037, 1.439, 0., "", "", "", "", 
  "", "", "", 71.3, 6.948445*^6, 65.18, 44.7, 20.801, 13.272, 18563.307, 1.5, 
  424.688, 5.81, 30.1, 44.4, "", 7.454, 75.05}, 
 {"BGR", "Europe", "Bulgaria", "2020-04-04", 485., 28., 14., 4., 69.8, 4.03, 
  2.015, 0.576, "", "", "", "", "", "", "", 71.3, 6.948445*^6, 65.18, 44.7, 
  20.801, 13.272, 18563.307, 1.5, 424.688, 5.81, 30.1, 44.4, "", 7.454, 
  75.05}, {"BGR", "Europe", "Bulgaria", "2020-04-05", 503., 18., 17., 3., 
  72.39, 2.591, 2.447, 0.432, "", "", "", "", "", "", "", 71.3, 6.948445*^6, 
  65.18, 44.7, 20.801, 13.272, 18563.307, 1.5, 424.688, 5.81, 30.1, 44.4, "", 
  7.454, 75.05}, {"BGR", "Europe", "Bulgaria", "2020-04-06", 531., 28., 20., 
  3., 76.42, 4.03, 2.878, 0.432, "", "", "", "", "", "", "", 71.3, 
  6.948445*^6, 65.18, 44.7, 20.801, 13.272, 18563.307, 1.5, 424.688, 5.81, 
  30.1, 44.4, "", 7.454, 75.05}, {"BGR", "Europe", "Bulgaria", "2020-04-07", 
  549., 18., 22., 2., 79.01, 2.591, 3.166, 0.288, "", "", "", "", "", "", "", 
  71.3, 6.948445*^6, 65.18, 44.7, 20.801, 13.272, 18563.307, 1.5, 424.688, 
  5.81, 30.1, 44.4, "", 7.454, 75.05}, {"BGR", "Europe", "Bulgaria", 
  "2020-04-08", 577., 28., 23., 1., 83.04, 4.03, 3.31, 0.144, "", "", "", "", 
  "", "", "", 71.3, 6.948445*^6, 65.18, 44.7, 20.801, 13.272, 18563.307, 1.5, 
  424.688, 5.81, 30.1, 44.4, "", 7.454, 75.05}, 
 {"BGR", "Europe", "Bulgaria", "2020-04-09", 593., 16., 24., 1., 85.343, 
  2.303, 3.454, 0.144, "", "", "", "", "", "", "", 71.3, 6.948445*^6, 65.18, 
  44.7, 20.801, 13.272, 18563.307, 1.5, 424.688, 5.81, 30.1, 44.4, "", 7.454, 
  75.05}, {"BGR", "Europe", "Bulgaria", "2020-04-10", 624., 31., 24., 0., 
  89.804, 4.461, 3.454, 0., "", "", "", "", "", "", "", 71.3, 6.948445*^6, 
  65.18, 44.7, 20.801, 13.272, 18563.307, 1.5, 424.688, 5.81, 30.1, 44.4, "", 
  7.454, 75.05}, {"BGR", "Europe", "Bulgaria", "2020-04-11", 635., 11., 25., 
  1., 91.387, 1.583, 3.598, 0.144, 18502., "", 2.663, "", "", "", 
  "tests performed", 71.3, 6.948445*^6, 65.18, 44.7, 20.801, 13.272, 
  18563.307, 1.5, 424.688, 5.81, 30.1, 44.4, "", 7.454, 75.05}, 
 {"BGR", "Europe", "Bulgaria", "2020-04-12", 661., 26., 28., 3., 95.129, 
  3.742, 4.03, 0.432, "", "", "", "", "", "", "tests performed", 71.3, 
  6.948445*^6, 65.18, 44.7, 20.801, 13.272, 18563.307, 1.5, 424.688, 5.81, 
  30.1, 44.4, "", 7.454, 75.05}, {"BGR", "Europe", "Bulgaria", "2020-04-13", 
  675., 14., 29., 1., 97.144, 2.015, 4.174, 0.144, "", "", "", "", "", "", 
  "tests performed", 71.3, 6.948445*^6, 65.18, 44.7, 20.801, 13.272, 
  18563.307, 1.5, 424.688, 5.81, 30.1, 44.4, "", 7.454, 75.05}, 
 {"BGR", "Europe", "Bulgaria", "2020-04-14", 685., 10., 32., 3., 98.583, 
  1.439, 4.605, 0.432, "", "", "", "", "", "", "tests performed", 71.3, 
  6.948445*^6, 65.18, 44.7, 20.801, 13.272, 18563.307, 1.5, 424.688, 5.81, 
  30.1, 44.4, "", 7.454, 75.05}, {"BGR", "Europe", "Bulgaria", "2020-04-15", 
  713., 28., 35., 3., 102.613, 4.03, 5.037, 0.432, "", "", "", "", "", "", 
  "tests performed", 73.15, 6.948445*^6, 65.18, 44.7, 20.801, 13.272, 
  18563.307, 1.5, 424.688, 5.81, 30.1, 44.4, "", 7.454, 75.05}, 
 {"BGR", "Europe", "Bulgaria", "2020-04-16", 747., 34., 36., 1., 107.506, 
  4.893, 5.181, 0.144, "", "", "", "", "", "", "tests performed", 73.15, 
  6.948445*^6, 65.18, 44.7, 20.801, 13.272, 18563.307, 1.5, 424.688, 5.81, 
  30.1, 44.4, "", 7.454, 75.05}, {"BGR", "Europe", "Bulgaria", "2020-04-17", 
  800., 53., 38., 2., 115.134, 7.628, 5.469, 0.288, "", "", "", "", "", "", 
  "tests performed", 73.15, 6.948445*^6, 65.18, 44.7, 20.801, 13.272, 
  18563.307, 1.5, 424.688, 5.81, 30.1, 44.4, "", 7.454, 75.05}, 
 {"BGR", "Europe", "Bulgaria", "2020-04-18", 846., 46., 41., 3., 121.754, 
  6.62, 5.901, 0.432, "", "", "", "", 989., 0.142, "tests performed", 73.15, 
  6.948445*^6, 65.18, 44.7, 20.801, 13.272, 18563.307, 1.5, 424.688, 5.81, 
  30.1, 44.4, "", 7.454, 75.05}, {"BGR", "Europe", "Bulgaria", "2020-04-19", 
  878., 32., 41., 0., 126.359, 4.605, 5.901, 0., 26417., "", 3.802, "", 989., 
  0.142, "tests performed", 73.15, 6.948445*^6, 65.18, 44.7, 20.801, 13.272, 
  18563.307, 1.5, 424.688, 5.81, 30.1, 44.4, "", 7.454, 75.05}, 
 {"BGR", "Europe", "Bulgaria", "2020-04-20", 915., 37., 43., 2., 131.684, 
  5.325, 6.188, 0.288, "", "", "", "", 876., 0.126, "tests performed", 73.15, 
  6.948445*^6, 65.18, 44.7, 20.801, 13.272, 18563.307, 1.5, 424.688, 5.81, 
  30.1, 44.4, "", 7.454, 75.05}, {"BGR", "Europe", "Bulgaria", "2020-04-21", 
  929., 14., 43., 0., 133.699, 2.015, 6.188, 0., "", "", "", "", 762., 0.11, 
  "tests performed", 73.15, 6.948445*^6, 65.18, 44.7, 20.801, 13.272, 
  18563.307, 1.5, 424.688, 5.81, 30.1, 44.4, "", 7.454, 75.05}, 
 {"BGR", "Europe", "Bulgaria", "2020-04-22", 975., 46., 45., 2., 140.319, 
  6.62, 6.476, 0.288, 27000., "", 3.886, "", 649., 0.093, "tests performed", 
  73.15, 6.948445*^6, 65.18, 44.7, 20.801, 13.272, 18563.307, 1.5, 424.688, 
  5.81, 30.1, 44.4, "", 7.454, 75.05}, {"BGR", "Europe", "Bulgaria", 
  "2020-04-23", 1024., 49., 49., 4., 147.371, 7.052, 7.052, 0.576, "", "", 
  "", "", 879., 0.127, "tests performed", 73.15, 6.948445*^6, 65.18, 44.7, 
  20.801, 13.272, 18563.307, 1.5, 424.688, 5.81, 30.1, 44.4, "", 7.454, 
  75.05}, {"BGR", "Europe", "Bulgaria", "2020-04-24", 1097., 73., 52., 3., 
  157.877, 10.506, 7.484, 0.432, "", "", "", "", 1109., 0.16, 
  "tests performed", 73.15, 6.948445*^6, 65.18, 44.7, 20.801, 13.272, 
```
