## Supplementary material for "A Surprising formula for the spread of Covid-19 Under Aggressive Management": 2 programs and their description: world-7-8.txt (part 3 of 8)

```
  0., 0., 12.83, 0., 0., 0., "", "", "", "", "", "", "", "", 1.402985*^6, 
  45.194, 22.4, 2.846, 1.752, 22604.873, "", 202.812, 7.78, "", "", 24.64, 
  2.1, 58.74}, {"GNQ", "Africa", "Equatorial Guinea", "2020-04-13", 21., 3., 
  0., 0., 14.968, 2.138, 0., 0., "", "", "", "", "", "", "", "", 1.402985*^6, 
  45.194, 22.4, 2.846, 1.752, 22604.873, "", 202.812, 7.78, "", "", 24.64, 
  2.1, 58.74}, {"GNQ", "Africa", "Equatorial Guinea", "2020-04-14", 21., 0., 
  0., 0., 14.968, 0., 0., 0., "", "", "", "", "", "", "", "", 1.402985*^6, 
  45.194, 22.4, 2.846, 1.752, 22604.873, "", 202.812, 7.78, "", "", 24.64, 
  2.1, 58.74}, {"GNQ", "Africa", "Equatorial Guinea", "2020-04-15", 41., 20., 
  0., 0., 29.223, 14.255, 0., 0., "", "", "", "", "", "", "", "", 
  1.402985*^6, 45.194, 22.4, 2.846, 1.752, 22604.873, "", 202.812, 7.78, "", 
  "", 24.64, 2.1, 58.74}, {"GNQ", "Africa", "Equatorial Guinea", 
  "2020-04-16", 51., 10., 0., 0., 36.351, 7.128, 0., 0., "", "", "", "", "", 
  "", "", "", 1.402985*^6, 45.194, 22.4, 2.846, 1.752, 22604.873, "", 
  202.812, 7.78, "", "", 24.64, 2.1, 58.74}, 
 {"GNQ", "Africa", "Equatorial Guinea", "2020-04-17", 51., 0., 0., 0., 
  36.351, 0., 0., 0., "", "", "", "", "", "", "", "", 1.402985*^6, 45.194, 
  22.4, 2.846, 1.752, 22604.873, "", 202.812, 7.78, "", "", 24.64, 2.1, 
  58.74}, {"GNQ", "Africa", "Equatorial Guinea", "2020-04-18", 79., 28., 0., 
  0., 56.309, 19.957, 0., 0., "", "", "", "", "", "", "", "", 1.402985*^6, 
  45.194, 22.4, 2.846, 1.752, 22604.873, "", 202.812, 7.78, "", "", 24.64, 
  2.1, 58.74}, {"GNQ", "Africa", "Equatorial Guinea", "2020-04-19", 79., 0., 
  0., 0., 56.309, 0., 0., 0., "", "", "", "", "", "", "", "", 1.402985*^6, 
  45.194, 22.4, 2.846, 1.752, 22604.873, "", 202.812, 7.78, "", "", 24.64, 
  2.1, 58.74}, {"GNQ", "Africa", "Equatorial Guinea", "2020-04-20", 79., 0., 
  0., 0., 56.309, 0., 0., 0., "", "", "", "", "", "", "", "", 1.402985*^6, 
  45.194, 22.4, 2.846, 1.752, 22604.873, "", 202.812, 7.78, "", "", 24.64, 
  2.1, 58.74}, {"GNQ", "Africa", "Equatorial Guinea", "2020-04-21", 79., 0., 
  0., 0., 56.309, 0., 0., 0., "", "", "", "", "", "", "", "", 1.402985*^6, 
  45.194, 22.4, 2.846, 1.752, 22604.873, "", 202.812, 7.78, "", "", 24.64, 
  2.1, 58.74}, {"GNQ", "Africa", "Equatorial Guinea", "2020-04-22", 79., 0., 
  0., 0., 56.309, 0., 0., 0., "", "", "", "", "", "", "", "", 1.402985*^6, 
  45.194, 22.4, 2.846, 1.752, 22604.873, "", 202.812, 7.78, "", "", 24.64, 
  2.1, 58.74}, {"GNQ", "Africa", "Equatorial Guinea", "2020-04-23", 83., 4., 
  0., 0., 59.16, 2.851, 0., 0., "", "", "", "", "", "", "", "", 1.402985*^6, 
  45.194, 22.4, 2.846, 1.752, 22604.873, "", 202.812, 7.78, "", "", 24.64, 
  2.1, 58.74}, {"GNQ", "Africa", "Equatorial Guinea", "2020-04-24", 84., 1., 
  1., 1., 59.872, 0.713, 0.713, 0.713, "", "", "", "", "", "", "", "", 
  1.402985*^6, 45.194, 22.4, 2.846, 1.752, 22604.873, "", 202.812, 7.78, "", 
  "", 24.64, 2.1, 58.74}, {"GNQ", "Africa", "Equatorial Guinea", 
  "2020-04-25", 212., 128., 1., 0., 151.106, 91.234, 0.713, 0., "", "", "", 
  "", "", "", "", "", 1.402985*^6, 45.194, 22.4, 2.846, 1.752, 22604.873, "", 
  202.812, 7.78, "", "", 24.64, 2.1, 58.74}, 
 {"GNQ", "Africa", "Equatorial Guinea", "2020-04-26", 214., 2., 1., 0., 
  152.532, 1.426, 0.713, 0., "", "", "", "", "", "", "", "", 1.402985*^6, 
  45.194, 22.4, 2.846, 1.752, 22604.873, "", 202.812, 7.78, "", "", 24.64, 
  2.1, 58.74}, {"GNQ", "Africa", "Equatorial Guinea", "2020-04-27", 258., 
  44., 1., 0., 183.894, 31.362, 0.713, 0., "", "", "", "", "", "", "", "", 
  1.402985*^6, 45.194, 22.4, 2.846, 1.752, 22604.873, "", 202.812, 7.78, "", 
  "", 24.64, 2.1, 58.74}, {"GNQ", "Africa", "Equatorial Guinea", 
  "2020-04-28", 258., 0., 1., 0., 183.894, 0., 0.713, 0., "", "", "", "", "", 
  "", "", "", 1.402985*^6, 45.194, 22.4, 2.846, 1.752, 22604.873, "", 
  202.812, 7.78, "", "", 24.64, 2.1, 58.74}, 
 {"GNQ", "Africa", "Equatorial Guinea", "2020-04-29", 315., 57., 1., 0., 
  224.521, 40.628, 0.713, 0., "", "", "", "", "", "", "", "", 1.402985*^6, 
  45.194, 22.4, 2.846, 1.752, 22604.873, "", 202.812, 7.78, "", "", 24.64, 
  2.1, 58.74}, {"GNQ", "Africa", "Equatorial Guinea", "2020-04-30", 315., 0., 
  1., 0., 224.521, 0., 0.713, 0., "", "", "", "", "", "", "", "", 
  1.402985*^6, 45.194, 22.4, 2.846, 1.752, 22604.873, "", 202.812, 7.78, "", 
  "", 24.64, 2.1, 58.74}, {"GNQ", "Africa", "Equatorial Guinea", 
  "2020-05-01", 315., 0., 1., 0., 224.521, 0., 0.713, 0., "", "", "", "", "", 
  "", "", "", 1.402985*^6, 45.194, 22.4, 2.846, 1.752, 22604.873, "", 
  202.812, 7.78, "", "", 24.64, 2.1, 58.74}, 
 {"GNQ", "Africa", "Equatorial Guinea", "2020-05-02", 315., 0., 1., 0., 
  224.521, 0., 0.713, 0., "", "", "", "", "", "", "", "", 1.402985*^6, 
  45.194, 22.4, 2.846, 1.752, 22604.873, "", 202.812, 7.78, "", "", 24.64, 
  2.1, 58.74}, {"GNQ", "Africa", "Equatorial Guinea", "2020-05-03", 315., 0., 
  1., 0., 224.521, 0., 0.713, 0., "", "", "", "", "", "", "", "", 
  1.402985*^6, 45.194, 22.4, 2.846, 1.752, 22604.873, "", 202.812, 7.78, "", 
  "", 24.64, 2.1, 58.74}, {"GNQ", "Africa", "Equatorial Guinea", 
  "2020-05-04", 315., 0., 1., 0., 224.521, 0., 0.713, 0., "", "", "", "", "", 
  "", "", "", 1.402985*^6, 45.194, 22.4, 2.846, 1.752, 22604.873, "", 
  202.812, 7.78, "", "", 24.64, 2.1, 58.74}, 
 {"GNQ", "Africa", "Equatorial Guinea", "2020-05-05", 315., 0., 2., 1., 
  224.521, 0., 1.426, 0.713, "", "", "", "", "", "", "", "", 1.402985*^6, 
  45.194, 22.4, 2.846, 1.752, 22604.873, "", 202.812, 7.78, "", "", 24.64, 
  2.1, 58.74}, {"GNQ", "Africa", "Equatorial Guinea", "2020-05-06", 439., 
  124., 4., 2., 312.904, 88.383, 2.851, 1.426, "", "", "", "", "", "", "", 
  "", 1.402985*^6, 45.194, 22.4, 2.846, 1.752, 22604.873, "", 202.812, 7.78, 
  "", "", 24.64, 2.1, 58.74}, {"GNQ", "Africa", "Equatorial Guinea", 
  "2020-05-07", 439., 0., 4., 0., 312.904, 0., 2.851, 0., "", "", "", "", "", 
  "", "", "", 1.402985*^6, 45.194, 22.4, 2.846, 1.752, 22604.873, "", 
  202.812, 7.78, "", "", 24.64, 2.1, 58.74}, 
 {"GNQ", "Africa", "Equatorial Guinea", "2020-05-08", 439., 0., 4., 0., 
  312.904, 0., 2.851, 0., "", "", "", "", "", "", "", "", 1.402985*^6, 
  45.194, 22.4, 2.846, 1.752, 22604.873, "", 202.812, 7.78, "", "", 24.64, 
  2.1, 58.74}, {"GNQ", "Africa", "Equatorial Guinea", "2020-05-09", 439., 0., 
  4., 0., 312.904, 0., 2.851, 0., "", "", "", "", "", "", "", "", 
  1.402985*^6, 45.194, 22.4, 2.846, 1.752, 22604.873, "", 202.812, 7.78, "", 
  "", 24.64, 2.1, 58.74}, {"GNQ", "Africa", "Equatorial Guinea", 
  "2020-05-10", 439., 0., 4., 0., 312.904, 0., 2.851, 0., "", "", "", "", "", 
  "", "", "", 1.402985*^6, 45.194, 22.4, 2.846, 1.752, 22604.873, "", 
  202.812, 7.78, "", "", 24.64, 2.1, 58.74}, 
 {"GNQ", "Africa", "Equatorial Guinea", "2020-05-11", 439., 0., 4., 0., 
  312.904, 0., 2.851, 0., "", "", "", "", "", "", "", "", 1.402985*^6, 
  45.194, 22.4, 2.846, 1.752, 22604.873, "", 202.812, 7.78, "", "", 24.64, 
  2.1, 58.74}, {"GNQ", "Africa", "Equatorial Guinea", "2020-05-12", 439., 0., 
  4., 0., 312.904, 0., 2.851, 0., "", "", "", "", "", "", "", "", 
  1.402985*^6, 45.194, 22.4, 2.846, 1.752, 22604.873, "", 202.812, 7.78, "", 
  "", 24.64, 2.1, 58.74}, {"GNQ", "Africa", "Equatorial Guinea", 
  "2020-05-13", 439., 0., 4., 0., 312.904, 0., 2.851, 0., "", "", "", "", "", 
  "", "", "", 1.402985*^6, 45.194, 22.4, 2.846, 1.752, 22604.873, "", 
  202.812, 7.78, "", "", 24.64, 2.1, 58.74}, 
 {"GNQ", "Africa", "Equatorial Guinea", "2020-05-14", 522., 83., 6., 2., 
  372.064, 59.16, 4.277, 1.426, "", "", "", "", "", "", "", "", 1.402985*^6, 
  45.194, 22.4, 2.846, 1.752, 22604.873, "", 202.812, 7.78, "", "", 24.64, 
  2.1, 58.74}, {"GNQ", "Africa", "Equatorial Guinea", "2020-05-15", 594., 
  72., 7., 1., 423.383, 51.319, 4.989, 0.713, "", "", "", "", "", "", "", "", 
  1.402985*^6, 45.194, 22.4, 2.846, 1.752, 22604.873, "", 202.812, 7.78, "", 
  "", 24.64, 2.1, 58.74}, {"GNQ", "Africa", "Equatorial Guinea", 
  "2020-05-16", 594., 0., 7., 0., 423.383, 0., 4.989, 0., "", "", "", "", "", 
  "", "", "", 1.402985*^6, 45.194, 22.4, 2.846, 1.752, 22604.873, "", 
  202.812, 7.78, "", "", 24.64, 2.1, 58.74}, 
 {"GNQ", "Africa", "Equatorial Guinea", "2020-05-17", 594., 0., 7., 0., 
  423.383, 0., 4.989, 0., "", "", "", "", "", "", "", "", 1.402985*^6, 
  45.194, 22.4, 2.846, 1.752, 22604.873, "", 202.812, 7.78, "", "", 24.64, 
  2.1, 58.74}, {"GNQ", "Africa", "Equatorial Guinea", "2020-05-18", 594., 0., 
  7., 0., 423.383, 0., 4.989, 0., "", "", "", "", "", "", "", "", 
  1.402985*^6, 45.194, 22.4, 2.846, 1.752, 22604.873, "", 202.812, 7.78, "", 
  "", 24.64, 2.1, 58.74}, {"GNQ", "Africa", "Equatorial Guinea", 
  "2020-05-19", 719., 125., 7., 0., 512.479, 89.096, 4.989, 0., "", "", "", 
  "", "", "", "", "", 1.402985*^6, 45.194, 22.4, 2.846, 1.752, 22604.873, "", 
  202.812, 7.78, "", "", 24.64, 2.1, 58.74}, 
 {"GNQ", "Africa", "Equatorial Guinea", "2020-05-20", 890., 171., 7., 0., 
  634.362, 121.883, 4.989, 0., "", "", "", "", "", "", "", "", 1.402985*^6, 
  45.194, 22.4, 2.846, 1.752, 22604.873, "", 202.812, 7.78, "", "", 24.64, 
  2.1, 58.74}, {"GNQ", "Africa", "Equatorial Guinea", "2020-05-21", 890., 0., 
  7., 0., 634.362, 0., 4.989, 0., "", "", "", "", "", "", "", "", 
  1.402985*^6, 45.194, 22.4, 2.846, 1.752, 22604.873, "", 202.812, 7.78, "", 
  "", 24.64, 2.1, 58.74}, {"GNQ", "Africa", "Equatorial Guinea", 
  "2020-05-22", 903., 13., 10., 3., 643.628, 9.266, 7.128, 2.138, "", "", "", 
  "", "", "", "", "", 1.402985*^6, 45.194, 22.4, 2.846, 1.752, 22604.873, "", 
  202.812, 7.78, "", "", 24.64, 2.1, 58.74}, 
 {"GNQ", "Africa", "Equatorial Guinea", "2020-05-23", 903., 0., 10., 0., 
  643.628, 0., 7.128, 0., "", "", "", "", "", "", "", "", 1.402985*^6, 
  45.194, 22.4, 2.846, 1.752, 22604.873, "", 202.812, 7.78, "", "", 24.64, 
  2.1, 58.74}, {"GNQ", "Africa", "Equatorial Guinea", "2020-05-24", 1043., 
  140., 12., 2., 743.415, 99.787, 8.553, 1.426, "", "", "", "", "", "", "", 
  "", 1.402985*^6, 45.194, 22.4, 2.846, 1.752, 22604.873, "", 202.812, 7.78, 
  "", "", 24.64, 2.1, 58.74}, {"GNQ", "Africa", "Equatorial Guinea", 
  "2020-05-25", 1043., 0., 12., 0., 743.415, 0., 8.553, 0., "", "", "", "", 
  "", "", "", "", 1.402985*^6, 45.194, 22.4, 2.846, 1.752, 22604.873, "", 
  202.812, 7.78, "", "", 24.64, 2.1, 58.74}, 
 {"GNQ", "Africa", "Equatorial Guinea", "2020-05-26", 1043., 0., 12., 0., 
  743.415, 0., 8.553, 0., "", "", "", "", "", "", "", "", 1.402985*^6, 
  45.194, 22.4, 2.846, 1.752, 22604.873, "", 202.812, 7.78, "", "", 24.64, 
  2.1, 58.74}, {"GNQ", "Africa", "Equatorial Guinea", "2020-05-27", 1043., 
  0., 12., 0., 743.415, 0., 8.553, 0., "", "", "", "", "", "", "", "", 
  1.402985*^6, 45.194, 22.4, 2.846, 1.752, 22604.873, "", 202.812, 7.78, "", 
  "", 24.64, 2.1, 58.74}, {"GNQ", "Africa", "Equatorial Guinea", 
  "2020-05-28", 1043., 0., 12., 0., 743.415, 0., 8.553, 0., "", "", "", "", 
  "", "", "", "", 1.402985*^6, 45.194, 22.4, 2.846, 1.752, 22604.873, "", 
  202.812, 7.78, "", "", 24.64, 2.1, 58.74}, 
 {"GNQ", "Africa", "Equatorial Guinea", "2020-05-29", 1043., 0., 12., 0., 
  743.415, 0., 8.553, 0., "", "", "", "", "", "", "", "", 1.402985*^6, 
  45.194, 22.4, 2.846, 1.752, 22604.873, "", 202.812, 7.78, "", "", 24.64, 
  2.1, 58.74}, {"GNQ", "Africa", "Equatorial Guinea", "2020-05-30", 1043., 
  0., 12., 0., 743.415, 0., 8.553, 0., "", "", "", "", "", "", "", "", 
  1.402985*^6, 45.194, 22.4, 2.846, 1.752, 22604.873, "", 202.812, 7.78, "", 
  "", 24.64, 2.1, 58.74}, {"GNQ", "Africa", "Equatorial Guinea", 
  "2020-05-31", 1306., 263., 12., 0., 930.872, 187.457, 8.553, 0., "", "", 
  "", "", "", "", "", "", 1.402985*^6, 45.194, 22.4, 2.846, 1.752, 22604.873, 
  "", 202.812, 7.78, "", "", 24.64, 2.1, 58.74}, 
 {"GNQ", "Africa", "Equatorial Guinea", "2020-06-01", 1306., 0., 12., 0., 
  930.872, 0., 8.553, 0., "", "", "", "", "", "", "", "", 1.402985*^6, 
  45.194, 22.4, 2.846, 1.752, 22604.873, "", 202.812, 7.78, "", "", 24.64, 
  2.1, 58.74}, {"GNQ", "Africa", "Equatorial Guinea", "2020-06-02", 1306., 
  0., 12., 0., 930.872, 0., 8.553, 0., "", "", "", "", "", "", "", "", 
  1.402985*^6, 45.194, 22.4, 2.846, 1.752, 22604.873, "", 202.812, 7.78, "", 
  "", 24.64, 2.1, 58.74}, {"GNQ", "Africa", "Equatorial Guinea", 
  "2020-06-03", 1306., 0., 12., 0., 930.872, 0., 8.553, 0., "", "", "", "", 
  "", "", "", "", 1.402985*^6, 45.194, 22.4, 2.846, 1.752, 22604.873, "", 
  202.812, 7.78, "", "", 24.64, 2.1, 58.74}, 
 {"GNQ", "Africa", "Equatorial Guinea", "2020-06-04", 1306., 0., 12., 0., 
  930.872, 0., 8.553, 0., "", "", "", "", "", "", "", "", 1.402985*^6, 
  45.194, 22.4, 2.846, 1.752, 22604.873, "", 202.812, 7.78, "", "", 24.64, 
  2.1, 58.74}, {"GNQ", "Africa", "Equatorial Guinea", "2020-06-05", 1306., 
  0., 12., 0., 930.872, 0., 8.553, 0., "", "", "", "", "", "", "", "", 
  1.402985*^6, 45.194, 22.4, 2.846, 1.752, 22604.873, "", 202.812, 7.78, "", 
  "", 24.64, 2.1, 58.74}, {"GNQ", "Africa", "Equatorial Guinea", 
  "2020-06-06", 1306., 0., 12., 0., 930.872, 0., 8.553, 0., "", "", "", "", 
  "", "", "", "", 1.402985*^6, 45.194, 22.4, 2.846, 1.752, 22604.873, "", 
  202.812, 7.78, "", "", 24.64, 2.1, 58.74}, 
 {"GNQ", "Africa", "Equatorial Guinea", "2020-06-07", 1306., 0., 12., 0., 
  930.872, 0., 8.553, 0., "", "", "", "", "", "", "", "", 1.402985*^6, 
  45.194, 22.4, 2.846, 1.752, 22604.873, "", 202.812, 7.78, "", "", 24.64, 
  2.1, 58.74}, {"GNQ", "Africa", "Equatorial Guinea", "2020-06-08", 1306., 
  0., 12., 0., 930.872, 0., 8.553, 0., "", "", "", "", "", "", "", "", 
  1.402985*^6, 45.194, 22.4, 2.846, 1.752, 22604.873, "", 202.812, 7.78, "", 
  "", 24.64, 2.1, 58.74}, {"GNQ", "Africa", "Equatorial Guinea", 
  "2020-06-09", 1306., 0., 12., 0., 930.872, 0., 8.553, 0., "", "", "", "", 
  "", "", "", "", 1.402985*^6, 45.194, 22.4, 2.846, 1.752, 22604.873, "", 
  202.812, 7.78, "", "", 24.64, 2.1, 58.74}, 
 {"GNQ", "Africa", "Equatorial Guinea", "2020-06-10", 1306., 0., 12., 0., 
  930.872, 0., 8.553, 0., "", "", "", "", "", "", "", "", 1.402985*^6, 
  45.194, 22.4, 2.846, 1.752, 22604.873, "", 202.812, 7.78, "", "", 24.64, 
  2.1, 58.74}, {"GNQ", "Africa", "Equatorial Guinea", "2020-06-11", 1306., 
  0., 12., 0., 930.872, 0., 8.553, 0., "", "", "", "", "", "", "", "", 
  1.402985*^6, 45.194, 22.4, 2.846, 1.752, 22604.873, "", 202.812, 7.78, "", 
  "", 24.64, 2.1, 58.74}, {"GNQ", "Africa", "Equatorial Guinea", 
  "2020-06-12", 1306., 0., 12., 0., 930.872, 0., 8.553, 0., "", "", "", "", 
  "", "", "", "", 1.402985*^6, 45.194, 22.4, 2.846, 1.752, 22604.873, "", 
  202.812, 7.78, "", "", 24.64, 2.1, 58.74}, 
 {"GNQ", "Africa", "Equatorial Guinea", "2020-06-13", 1306., 0., 12., 0., 
  930.872, 0., 8.553, 0., "", "", "", "", "", "", "", "", 1.402985*^6, 
  45.194, 22.4, 2.846, 1.752, 22604.873, "", 202.812, 7.78, "", "", 24.64, 
  2.1, 58.74}, {"GNQ", "Africa", "Equatorial Guinea", "2020-06-14", 1306., 
  0., 12., 0., 930.872, 0., 8.553, 0., "", "", "", "", "", "", "", "", 
  1.402985*^6, 45.194, 22.4, 2.846, 1.752, 22604.873, "", 202.812, 7.78, "", 
  "", 24.64, 2.1, 58.74}, {"GNQ", "Africa", "Equatorial Guinea", 
  "2020-06-15", 1306., 0., 12., 0., 930.872, 0., 8.553, 0., "", "", "", "", 
  "", "", "", "", 1.402985*^6, 45.194, 22.4, 2.846, 1.752, 22604.873, "", 
  202.812, 7.78, "", "", 24.64, 2.1, 58.74}, 
 {"GNQ", "Africa", "Equatorial Guinea", "2020-06-16", 1306., 0., 12., 0., 
  930.872, 0., 8.553, 0., "", "", "", "", "", "", "", "", 1.402985*^6, 
  45.194, 22.4, 2.846, 1.752, 22604.873, "", 202.812, 7.78, "", "", 24.64, 
  2.1, 58.74}, {"GNQ", "Africa", "Equatorial Guinea", "2020-06-17", 1306., 
  0., 12., 0., 930.872, 0., 8.553, 0., "", "", "", "", "", "", "", "", 
  1.402985*^6, 45.194, 22.4, 2.846, 1.752, 22604.873, "", 202.812, 7.78, "", 
  "", 24.64, 2.1, 58.74}, {"GNQ", "Africa", "Equatorial Guinea", 
  "2020-06-18", 1306., 0., 12., 0., 930.872, 0., 8.553, 0., "", "", "", "", 
  "", "", "", "", 1.402985*^6, 45.194, 22.4, 2.846, 1.752, 22604.873, "", 
  202.812, 7.78, "", "", 24.64, 2.1, 58.74}, 
 {"GNQ", "Africa", "Equatorial Guinea", "2020-06-19", 1306., 0., 12., 0., 
  930.872, 0., 8.553, 0., "", "", "", "", "", "", "", "", 1.402985*^6, 
  45.194, 22.4, 2.846, 1.752, 22604.873, "", 202.812, 7.78, "", "", 24.64, 
  2.1, 58.74}, {"GNQ", "Africa", "Equatorial Guinea", "2020-06-20", 1664., 
  358., 32., 20., 1186.043, 255.17, 22.809, 14.255, "", "", "", "", "", "", 
  "", "", 1.402985*^6, 45.194, 22.4, 2.846, 1.752, 22604.873, "", 202.812, 
  7.78, "", "", 24.64, 2.1, 58.74}, {"GNQ", "Africa", "Equatorial Guinea", 
  "2020-06-21", 1664., 0., 32., 0., 1186.043, 0., 22.809, 0., "", "", "", "", 
  "", "", "", "", 1.402985*^6, 45.194, 22.4, 2.846, 1.752, 22604.873, "", 
  202.812, 7.78, "", "", 24.64, 2.1, 58.74}, 
 {"GNQ", "Africa", "Equatorial Guinea", "2020-06-22", 1664., 0., 32., 0., 
  1186.043, 0., 22.809, 0., "", "", "", "", "", "", "", "", 1.402985*^6, 
  45.194, 22.4, 2.846, 1.752, 22604.873, "", 202.812, 7.78, "", "", 24.64, 
  2.1, 58.74}, {"GNQ", "Africa", "Equatorial Guinea", "2020-06-23", 2001., 
  337., 32., 0., 1426.245, 240.202, 22.809, 0., "", "", "", "", "", "", "", 
  "", 1.402985*^6, 45.194, 22.4, 2.846, 1.752, 22604.873, "", 202.812, 7.78, 
  "", "", 24.64, 2.1, 58.74}, {"GNQ", "Africa", "Equatorial Guinea", 
  "2020-06-24", 2001., 0., 32., 0., 1426.245, 0., 22.809, 0., "", "", "", "", 
  "", "", "", "", 1.402985*^6, 45.194, 22.4, 2.846, 1.752, 22604.873, "", 
  202.812, 7.78, "", "", 24.64, 2.1, 58.74}, 
 {"GNQ", "Africa", "Equatorial Guinea", "2020-06-25", 2001., 0., 32., 0., 
  1426.245, 0., 22.809, 0., "", "", "", "", "", "", "", "", 1.402985*^6, 
  45.194, 22.4, 2.846, 1.752, 22604.873, "", 202.812, 7.78, "", "", 24.64, 
  2.1, 58.74}, {"GNQ", "Africa", "Equatorial Guinea", "2020-06-26", 2001., 
  0., 32., 0., 1426.245, 0., 22.809, 0., "", "", "", "", "", "", "", "", 
  1.402985*^6, 45.194, 22.4, 2.846, 1.752, 22604.873, "", 202.812, 7.78, "", 
  "", 24.64, 2.1, 58.74}, {"GNQ", "Africa", "Equatorial Guinea", 
  "2020-06-27", 2001., 0., 32., 0., 1426.245, 0., 22.809, 0., "", "", "", "", 
  "", "", "", "", 1.402985*^6, 45.194, 22.4, 2.846, 1.752, 22604.873, "", 
  202.812, 7.78, "", "", 24.64, 2.1, 58.74}, 
 {"GNQ", "Africa", "Equatorial Guinea", "2020-06-28", 2001., 0., 32., 0., 
  1426.245, 0., 22.809, 0., "", "", "", "", "", "", "", "", 1.402985*^6, 
  45.194, 22.4, 2.846, 1.752, 22604.873, "", 202.812, 7.78, "", "", 24.64, 
  2.1, 58.74}, {"GNQ", "Africa", "Equatorial Guinea", "2020-06-29", 2001., 
  0., 32., 0., 1426.245, 0., 22.809, 0., "", "", "", "", "", "", "", "", 
  1.402985*^6, 45.194, 22.4, 2.846, 1.752, 22604.873, "", 202.812, 7.78, "", 
  "", 24.64, 2.1, 58.74}, {"GNQ", "Africa", "Equatorial Guinea", 
  "2020-06-30", 2001., 0., 32., 0., 1426.245, 0., 22.809, 0., "", "", "", "", 
  "", "", "", "", 1.402985*^6, 45.194, 22.4, 2.846, 1.752, 22604.873, "", 
  202.812, 7.78, "", "", 24.64, 2.1, 58.74}, 
 {"GNQ", "Africa", "Equatorial Guinea", "2020-07-01", 2001., 0., 32., 0., 
  1426.245, 0., 22.809, 0., "", "", "", "", "", "", "", "", 1.402985*^6, 
  45.194, 22.4, 2.846, 1.752, 22604.873, "", 202.812, 7.78, "", "", 24.64, 
  2.1, 58.74}, {"GNQ", "Africa", "Equatorial Guinea", "2020-07-02", 2001., 
  0., 32., 0., 1426.245, 0., 22.809, 0., "", "", "", "", "", "", "", "", 
  1.402985*^6, 45.194, 22.4, 2.846, 1.752, 22604.873, "", 202.812, 7.78, "", 
  "", 24.64, 2.1, 58.74}, {"GNQ", "Africa", "Equatorial Guinea", 
  "2020-07-03", 3071., 1070., 51., 19., 2188.904, 762.66, 36.351, 13.543, "", 
  "", "", "", "", "", "", "", 1.402985*^6, 45.194, 22.4, 2.846, 1.752, 
  22604.873, "", 202.812, 7.78, "", "", 24.64, 2.1, 58.74}, 
 {"GNQ", "Africa", "Equatorial Guinea", "2020-07-04", 3071., 0., 51., 0., 
  2188.904, 0., 36.351, 0., "", "", "", "", "", "", "", "", 1.402985*^6, 
  45.194, 22.4, 2.846, 1.752, 22604.873, "", 202.812, 7.78, "", "", 24.64, 
  2.1, 58.74}, {"GNQ", "Africa", "Equatorial Guinea", "2020-07-05", 3071., 
  0., 51., 0., 2188.904, 0., 36.351, 0., "", "", "", "", "", "", "", "", 
  1.402985*^6, 45.194, 22.4, 2.846, 1.752, 22604.873, "", 202.812, 7.78, "", 
  "", 24.64, 2.1, 58.74}, {"GNQ", "Africa", "Equatorial Guinea", 
  "2020-07-06", 3071., 0., 51., 0., 2188.904, 0., 36.351, 0., "", "", "", "", 
  "", "", "", "", 1.402985*^6, 45.194, 22.4, 2.846, 1.752, 22604.873, "", 
  202.812, 7.78, "", "", 24.64, 2.1, 58.74}, 
 {"GNQ", "Africa", "Equatorial Guinea", "2020-07-07", 3071., 0., 51., 0., 
  2188.904, 0., 36.351, 0., "", "", "", "", "", "", "", "", 1.402985*^6, 
  45.194, 22.4, 2.846, 1.752, 22604.873, "", 202.812, 7.78, "", "", 24.64, 
  2.1, 58.74}, {"GNQ", "Africa", "Equatorial Guinea", "2020-07-08", 3071., 
  0., 51., 0., 2188.904, 0., 36.351, 0., "", "", "", "", "", "", "", "", 
  1.402985*^6, 45.194, 22.4, 2.846, 1.752, 22604.873, "", 202.812, 7.78, "", 
  "", 24.64, 2.1, 58.74}, {"ERI", "Africa", "Eritrea", "2020-03-22", 1., 1., 
  0., 0., 0.282, 0.282, 0., 0., "", "", "", "", "", "", "", 22.22, 
  3.546427*^6, 44.304, 19.3, 3.607, 2.171, 1510.459, "", 311.11, 6.05, 0.2, 
  11.4, "", 0.7, 66.32}, {"ERI", "Africa", "Eritrea", "2020-03-23", 1., 0., 
  0., 0., 0.282, 0., 0., 0., "", "", "", "", "", "", "", 53.7, 3.546427*^6, 
  44.304, 19.3, 3.607, 2.171, 1510.459, "", 311.11, 6.05, 0.2, 11.4, "", 0.7, 
  66.32}, {"ERI", "Africa", "Eritrea", "2020-03-24", 1., 0., 0., 0., 0.282, 
  0., 0., 0., "", "", "", "", "", "", "", 53.7, 3.546427*^6, 44.304, 19.3, 
  3.607, 2.171, 1510.459, "", 311.11, 6.05, 0.2, 11.4, "", 0.7, 66.32}, 
 {"ERI", "Africa", "Eritrea", "2020-03-25", 1., 0., 0., 0., 0.282, 0., 0., 
  0., "", "", "", "", "", "", "", 56.48, 3.546427*^6, 44.304, 19.3, 3.607, 
  2.171, 1510.459, "", 311.11, 6.05, 0.2, 11.4, "", 0.7, 66.32}, 
 {"ERI", "Africa", "Eritrea", "2020-03-26", 4., 3., 0., 0., 1.128, 0.846, 0., 
  0., "", "", "", "", "", "", "", 56.48, 3.546427*^6, 44.304, 19.3, 3.607, 
  2.171, 1510.459, "", 311.11, 6.05, 0.2, 11.4, "", 0.7, 66.32}, 
 {"ERI", "Africa", "Eritrea", "2020-03-27", 6., 2., 0., 0., 1.692, 0.564, 0., 
  0., "", "", "", "", "", "", "", 73.15, 3.546427*^6, 44.304, 19.3, 3.607, 
  2.171, 1510.459, "", 311.11, 6.05, 0.2, 11.4, "", 0.7, 66.32}, 
 {"ERI", "Africa", "Eritrea", "2020-03-28", 6., 0., 0., 0., 1.692, 0., 0., 
  0., "", "", "", "", "", "", "", 73.15, 3.546427*^6, 44.304, 19.3, 3.607, 
  2.171, 1510.459, "", 311.11, 6.05, 0.2, 11.4, "", 0.7, 66.32}, 
 {"ERI", "Africa", "Eritrea", "2020-03-29", 6., 0., 0., 0., 1.692, 0., 0., 
  0., "", "", "", "", "", "", "", 73.15, 3.546427*^6, 44.304, 19.3, 3.607, 
  2.171, 1510.459, "", 311.11, 6.05, 0.2, 11.4, "", 0.7, 66.32}, 
 {"ERI", "Africa", "Eritrea", "2020-03-30", 12., 6., 0., 0., 3.384, 1.692, 
  0., 0., "", "", "", "", "", "", "", 73.15, 3.546427*^6, 44.304, 19.3, 
  3.607, 2.171, 1510.459, "", 311.11, 6.05, 0.2, 11.4, "", 0.7, 66.32}, 
 {"ERI", "Africa", "Eritrea", "2020-03-31", 12., 0., 0., 0., 3.384, 0., 0., 
  0., "", "", "", "", "", "", "", 80.56, 3.546427*^6, 44.304, 19.3, 3.607, 
  2.171, 1510.459, "", 311.11, 6.05, 0.2, 11.4, "", 0.7, 66.32}, 
 {"ERI", "Africa", "Eritrea", "2020-04-01", 15., 3., 0., 0., 4.23, 0.846, 0., 
  0., "", "", "", "", "", "", "", 93.52, 3.546427*^6, 44.304, 19.3, 3.607, 
  2.171, 1510.459, "", 311.11, 6.05, 0.2, 11.4, "", 0.7, 66.32}, 
 {"ERI", "Africa", "Eritrea", "2020-04-02", 18., 3., 0., 0., 5.076, 0.846, 
  0., 0., "", "", "", "", "", "", "", 93.52, 3.546427*^6, 44.304, 19.3, 
  3.607, 2.171, 1510.459, "", 311.11, 6.05, 0.2, 11.4, "", 0.7, 66.32}, 
 {"ERI", "Africa", "Eritrea", "2020-04-03", 22., 4., 0., 0., 6.203, 1.128, 
  0., 0., "", "", "", "", "", "", "", 93.52, 3.546427*^6, 44.304, 19.3, 
  3.607, 2.171, 1510.459, "", 311.11, 6.05, 0.2, 11.4, "", 0.7, 66.32}, 
 {"ERI", "Africa", "Eritrea", "2020-04-04", 22., 0., 0., 0., 6.203, 0., 0., 
  0., "", "", "", "", "", "", "", 93.52, 3.546427*^6, 44.304, 19.3, 3.607, 
  2.171, 1510.459, "", 311.11, 6.05, 0.2, 11.4, "", 0.7, 66.32}, 
 {"ERI", "Africa", "Eritrea", "2020-04-05", 29., 7., 0., 0., 8.177, 1.974, 
  0., 0., "", "", "", "", "", "", "", 93.52, 3.546427*^6, 44.304, 19.3, 
  3.607, 2.171, 1510.459, "", 311.11, 6.05, 0.2, 11.4, "", 0.7, 66.32}, 
 {"ERI", "Africa", "Eritrea", "2020-04-06", 29., 0., 0., 0., 8.177, 0., 0., 
  0., "", "", "", "", "", "", "", 93.52, 3.546427*^6, 44.304, 19.3, 3.607, 
  2.171, 1510.459, "", 311.11, 6.05, 0.2, 11.4, "", 0.7, 66.32}, 
 {"ERI", "Africa", "Eritrea", "2020-04-07", 31., 2., 0., 0., 8.741, 0.564, 
  0., 0., "", "", "", "", "", "", "", 93.52, 3.546427*^6, 44.304, 19.3, 
  3.607, 2.171, 1510.459, "", 311.11, 6.05, 0.2, 11.4, "", 0.7, 66.32}, 
 {"ERI", "Africa", "Eritrea", "2020-04-08", 31., 0., 0., 0., 8.741, 0., 0., 
  0., "", "", "", "", "", "", "", 93.52, 3.546427*^6, 44.304, 19.3, 3.607, 
  2.171, 1510.459, "", 311.11, 6.05, 0.2, 11.4, "", 0.7, 66.32}, 
 {"ERI", "Africa", "Eritrea", "2020-04-09", 33., 2., 0., 0., 9.305, 0.564, 
  0., 0., "", "", "", "", "", "", "", 93.52, 3.546427*^6, 44.304, 19.3, 
  3.607, 2.171, 1510.459, "", 311.11, 6.05, 0.2, 11.4, "", 0.7, 66.32}, 
 {"ERI", "Africa", "Eritrea", "2020-04-10", 33., 0., 0., 0., 9.305, 0., 0., 
  0., "", "", "", "", "", "", "", 93.52, 3.546427*^6, 44.304, 19.3, 3.607, 
  2.171, 1510.459, "", 311.11, 6.05, 0.2, 11.4, "", 0.7, 66.32}, 
 {"ERI", "Africa", "Eritrea", "2020-04-11", 34., 1., 0., 0., 9.587, 0.282, 
  0., 0., "", "", "", "", "", "", "", 93.52, 3.546427*^6, 44.304, 19.3, 
  3.607, 2.171, 1510.459, "", 311.11, 6.05, 0.2, 11.4, "", 0.7, 66.32}, 
 {"ERI", "Africa", "Eritrea", "2020-04-12", 34., 0., 0., 0., 9.587, 0., 0., 
  0., "", "", "", "", "", "", "", 93.52, 3.546427*^6, 44.304, 19.3, 3.607, 
  2.171, 1510.459, "", 311.11, 6.05, 0.2, 11.4, "", 0.7, 66.32}, 
 {"ERI", "Africa", "Eritrea", "2020-04-13", 34., 0., 0., 0., 9.587, 0., 0., 
  0., "", "", "", "", "", "", "", 93.52, 3.546427*^6, 44.304, 19.3, 3.607, 
  2.171, 1510.459, "", 311.11, 6.05, 0.2, 11.4, "", 0.7, 66.32}, 
 {"ERI", "Africa", "Eritrea", "2020-04-14", 34., 0., 0., 0., 9.587, 0., 0., 
  0., "", "", "", "", "", "", "", 93.52, 3.546427*^6, 44.304, 19.3, 3.607, 
  2.171, 1510.459, "", 311.11, 6.05, 0.2, 11.4, "", 0.7, 66.32}, 
 {"ERI", "Africa", "Eritrea", "2020-04-15", 35., 1., 0., 0., 9.869, 0.282, 
  0., 0., "", "", "", "", "", "", "", 93.52, 3.546427*^6, 44.304, 19.3, 
  3.607, 2.171, 1510.459, "", 311.11, 6.05, 0.2, 11.4, "", 0.7, 66.32}, 
 {"ERI", "Africa", "Eritrea", "2020-04-16", 35., 0., 0., 0., 9.869, 0., 0., 
  0., "", "", "", "", "", "", "", 93.52, 3.546427*^6, 44.304, 19.3, 3.607, 
  2.171, 1510.459, "", 311.11, 6.05, 0.2, 11.4, "", 0.7, 66.32}, 
 {"ERI", "Africa", "Eritrea", "2020-04-17", 35., 0., 0., 0., 9.869, 0., 0., 
  0., "", "", "", "", "", "", "", 93.52, 3.546427*^6, 44.304, 19.3, 3.607, 
  2.171, 1510.459, "", 311.11, 6.05, 0.2, 11.4, "", 0.7, 66.32}, 
 {"ERI", "Africa", "Eritrea", "2020-04-18", 35., 0., 0., 0., 9.869, 0., 0., 
  0., "", "", "", "", "", "", "", 93.52, 3.546427*^6, 44.304, 19.3, 3.607, 
  2.171, 1510.459, "", 311.11, 6.05, 0.2, 11.4, "", 0.7, 66.32}, 
 {"ERI", "Africa", "Eritrea", "2020-04-19", 35., 0., 0., 0., 9.869, 0., 0., 
  0., "", "", "", "", "", "", "", 93.52, 3.546427*^6, 44.304, 19.3, 3.607, 
  2.171, 1510.459, "", 311.11, 6.05, 0.2, 11.4, "", 0.7, 66.32}, 
 {"ERI", "Africa", "Eritrea", "2020-04-20", 39., 4., 0., 0., 10.997, 1.128, 
  0., 0., "", "", "", "", "", "", "", 93.52, 3.546427*^6, 44.304, 19.3, 
  3.607, 2.171, 1510.459, "", 311.11, 6.05, 0.2, 11.4, "", 0.7, 66.32}, 
 {"ERI", "Africa", "Eritrea", "2020-04-21", 39., 0., 0., 0., 10.997, 0., 0., 
  0., "", "", "", "", "", "", "", 93.52, 3.546427*^6, 44.304, 19.3, 3.607, 
  2.171, 1510.459, "", 311.11, 6.05, 0.2, 11.4, "", 0.7, 66.32}, 
 {"ERI", "Africa", "Eritrea", "2020-04-22", 39., 0., 0., 0., 10.997, 0., 0., 
  0., "", "", "", "", "", "", "", 93.52, 3.546427*^6, 44.304, 19.3, 3.607, 
  2.171, 1510.459, "", 311.11, 6.05, 0.2, 11.4, "", 0.7, 66.32}, 
 {"ERI", "Africa", "Eritrea", "2020-04-23", 39., 0., 0., 0., 10.997, 0., 0., 
  0., "", "", "", "", "", "", "", 93.52, 3.546427*^6, 44.304, 19.3, 3.607, 
  2.171, 1510.459, "", 311.11, 6.05, 0.2, 11.4, "", 0.7, 66.32}, 
 {"ERI", "Africa", "Eritrea", "2020-04-24", 39., 0., 0., 0., 10.997, 0., 0., 
  0., "", "", "", "", "", "", "", 93.52, 3.546427*^6, 44.304, 19.3, 3.607, 
  2.171, 1510.459, "", 311.11, 6.05, 0.2, 11.4, "", 0.7, 66.32}, 
 {"ERI", "Africa", "Eritrea", "2020-04-25", 39., 0., 0., 0., 10.997, 0., 0., 
  0., "", "", "", "", "", "", "", 93.52, 3.546427*^6, 44.304, 19.3, 3.607, 
  2.171, 1510.459, "", 311.11, 6.05, 0.2, 11.4, "", 0.7, 66.32}, 
 {"ERI", "Africa", "Eritrea", "2020-04-26", 39., 0., 0., 0., 10.997, 0., 0., 
  0., "", "", "", "", "", "", "", 93.52, 3.546427*^6, 44.304, 19.3, 3.607, 
  2.171, 1510.459, "", 311.11, 6.05, 0.2, 11.4, "", 0.7, 66.32}, 
 {"ERI", "Africa", "Eritrea", "2020-04-27", 39., 0., 0., 0., 10.997, 0., 0., 
  0., "", "", "", "", "", "", "", 93.52, 3.546427*^6, 44.304, 19.3, 3.607, 
  2.171, 1510.459, "", 311.11, 6.05, 0.2, 11.4, "", 0.7, 66.32}, 
 {"ERI", "Africa", "Eritrea", "2020-04-28", 39., 0., 0., 0., 10.997, 0., 0., 
  0., "", "", "", "", "", "", "", 93.52, 3.546427*^6, 44.304, 19.3, 3.607, 
  2.171, 1510.459, "", 311.11, 6.05, 0.2, 11.4, "", 0.7, 66.32}, 
 {"ERI", "Africa", "Eritrea", "2020-04-29", 39., 0., 0., 0., 10.997, 0., 0., 
  0., "", "", "", "", "", "", "", 93.52, 3.546427*^6, 44.304, 19.3, 3.607, 
  2.171, 1510.459, "", 311.11, 6.05, 0.2, 11.4, "", 0.7, 66.32}, 
 {"ERI", "Africa", "Eritrea", "2020-04-30", 39., 0., 0., 0., 10.997, 0., 0., 
  0., "", "", "", "", "", "", "", 93.52, 3.546427*^6, 44.304, 19.3, 3.607, 
  2.171, 1510.459, "", 311.11, 6.05, 0.2, 11.4, "", 0.7, 66.32}, 
 {"ERI", "Africa", "Eritrea", "2020-05-01", 39., 0., 0., 0., 10.997, 0., 0., 
  0., "", "", "", "", "", "", "", 93.52, 3.546427*^6, 44.304, 19.3, 3.607, 
  2.171, 1510.459, "", 311.11, 6.05, 0.2, 11.4, "", 0.7, 66.32}, 
 {"ERI", "Africa", "Eritrea", "2020-05-02", 39., 0., 0., 0., 10.997, 0., 0., 
  0., "", "", "", "", "", "", "", 93.52, 3.546427*^6, 44.304, 19.3, 3.607, 
  2.171, 1510.459, "", 311.11, 6.05, 0.2, 11.4, "", 0.7, 66.32}, 
 {"ERI", "Africa", "Eritrea", "2020-05-03", 39., 0., 0., 0., 10.997, 0., 0., 
  0., "", "", "", "", "", "", "", 93.52, 3.546427*^6, 44.304, 19.3, 3.607, 
  2.171, 1510.459, "", 311.11, 6.05, 0.2, 11.4, "", 0.7, 66.32}, 
 {"ERI", "Africa", "Eritrea", "2020-05-04", 39., 0., 0., 0., 10.997, 0., 0., 
  0., "", "", "", "", "", "", "", 93.52, 3.546427*^6, 44.304, 19.3, 3.607, 
  2.171, 1510.459, "", 311.11, 6.05, 0.2, 11.4, "", 0.7, 66.32}, 
 {"ERI", "Africa", "Eritrea", "2020-05-05", 39., 0., 0., 0., 10.997, 0., 0., 
  0., "", "", "", "", "", "", "", 93.52, 3.546427*^6, 44.304, 19.3, 3.607, 
  2.171, 1510.459, "", 311.11, 6.05, 0.2, 11.4, "", 0.7, 66.32}, 
 {"ERI", "Africa", "Eritrea", "2020-05-06", 39., 0., 0., 0., 10.997, 0., 0., 
  0., "", "", "", "", "", "", "", 93.52, 3.546427*^6, 44.304, 19.3, 3.607, 
  2.171, 1510.459, "", 311.11, 6.05, 0.2, 11.4, "", 0.7, 66.32}, 
 {"ERI", "Africa", "Eritrea", "2020-05-07", 39., 0., 0., 0., 10.997, 0., 0., 
  0., "", "", "", "", "", "", "", 93.52, 3.546427*^6, 44.304, 19.3, 3.607, 
  2.171, 1510.459, "", 311.11, 6.05, 0.2, 11.4, "", 0.7, 66.32}, 
 {"ERI", "Africa", "Eritrea", "2020-05-08", 39., 0., 0., 0., 10.997, 0., 0., 
  0., "", "", "", "", "", "", "", 93.52, 3.546427*^6, 44.304, 19.3, 3.607, 
  2.171, 1510.459, "", 311.11, 6.05, 0.2, 11.4, "", 0.7, 66.32}, 
 {"ERI", "Africa", "Eritrea", "2020-05-09", 39., 0., 0., 0., 10.997, 0., 0., 
  0., "", "", "", "", "", "", "", 93.52, 3.546427*^6, 44.304, 19.3, 3.607, 
  2.171, 1510.459, "", 311.11, 6.05, 0.2, 11.4, "", 0.7, 66.32}, 
 {"ERI", "Africa", "Eritrea", "2020-05-10", 39., 0., 0., 0., 10.997, 0., 0., 
  0., "", "", "", "", "", "", "", 93.52, 3.546427*^6, 44.304, 19.3, 3.607, 
  2.171, 1510.459, "", 311.11, 6.05, 0.2, 11.4, "", 0.7, 66.32}, 
 {"ERI", "Africa", "Eritrea", "2020-05-11", 39., 0., 0., 0., 10.997, 0., 0., 
  0., "", "", "", "", "", "", "", 93.52, 3.546427*^6, 44.304, 19.3, 3.607, 
  2.171, 1510.459, "", 311.11, 6.05, 0.2, 11.4, "", 0.7, 66.32}, 
 {"ERI", "Africa", "Eritrea", "2020-05-12", 39., 0., 0., 0., 10.997, 0., 0., 
  0., "", "", "", "", "", "", "", 93.52, 3.546427*^6, 44.304, 19.3, 3.607, 
  2.171, 1510.459, "", 311.11, 6.05, 0.2, 11.4, "", 0.7, 66.32}, 
 {"ERI", "Africa", "Eritrea", "2020-05-13", 39., 0., 0., 0., 10.997, 0., 0., 
  0., "", "", "", "", "", "", "", 93.52, 3.546427*^6, 44.304, 19.3, 3.607, 
  2.171, 1510.459, "", 311.11, 6.05, 0.2, 11.4, "", 0.7, 66.32}, 
 {"ERI", "Africa", "Eritrea", "2020-05-14", 39., 0., 0., 0., 10.997, 0., 0., 
  0., "", "", "", "", "", "", "", 93.52, 3.546427*^6, 44.304, 19.3, 3.607, 
  2.171, 1510.459, "", 311.11, 6.05, 0.2, 11.4, "", 0.7, 66.32}, 
 {"ERI", "Africa", "Eritrea", "2020-05-15", 39., 0., 0., 0., 10.997, 0., 0., 
  0., "", "", "", "", "", "", "", 93.52, 3.546427*^6, 44.304, 19.3, 3.607, 
  2.171, 1510.459, "", 311.11, 6.05, 0.2, 11.4, "", 0.7, 66.32}, 
 {"ERI", "Africa", "Eritrea", "2020-05-16", 39., 0., 0., 0., 10.997, 0., 0., 
  0., "", "", "", "", "", "", "", 93.52, 3.546427*^6, 44.304, 19.3, 3.607, 
  2.171, 1510.459, "", 311.11, 6.05, 0.2, 11.4, "", 0.7, 66.32}, 
 {"ERI", "Africa", "Eritrea", "2020-05-17", 39., 0., 0., 0., 10.997, 0., 0., 
  0., "", "", "", "", "", "", "", 93.52, 3.546427*^6, 44.304, 19.3, 3.607, 
  2.171, 1510.459, "", 311.11, 6.05, 0.2, 11.4, "", 0.7, 66.32}, 
 {"ERI", "Africa", "Eritrea", "2020-05-18", 39., 0., 0., 0., 10.997, 0., 0., 
  0., "", "", "", "", "", "", "", 93.52, 3.546427*^6, 44.304, 19.3, 3.607, 
  2.171, 1510.459, "", 311.11, 6.05, 0.2, 11.4, "", 0.7, 66.32}, 
 {"ERI", "Africa", "Eritrea", "2020-05-19", 39., 0., 0., 0., 10.997, 0., 0., 
  0., "", "", "", "", "", "", "", 93.52, 3.546427*^6, 44.304, 19.3, 3.607, 
  2.171, 1510.459, "", 311.11, 6.05, 0.2, 11.4, "", 0.7, 66.32}, 
 {"ERI", "Africa", "Eritrea", "2020-05-20", 39., 0., 0., 0., 10.997, 0., 0., 
  0., "", "", "", "", "", "", "", 93.52, 3.546427*^6, 44.304, 19.3, 3.607, 
  2.171, 1510.459, "", 311.11, 6.05, 0.2, 11.4, "", 0.7, 66.32}, 
 {"ERI", "Africa", "Eritrea", "2020-05-21", 39., 0., 0., 0., 10.997, 0., 0., 
  0., "", "", "", "", "", "", "", 93.52, 3.546427*^6, 44.304, 19.3, 3.607, 
  2.171, 1510.459, "", 311.11, 6.05, 0.2, 11.4, "", 0.7, 66.32}, 
 {"ERI", "Africa", "Eritrea", "2020-05-22", 39., 0., 0., 0., 10.997, 0., 0., 
  0., "", "", "", "", "", "", "", 93.52, 3.546427*^6, 44.304, 19.3, 3.607, 
  2.171, 1510.459, "", 311.11, 6.05, 0.2, 11.4, "", 0.7, 66.32}, 
 {"ERI", "Africa", "Eritrea", "2020-05-23", 39., 0., 0., 0., 10.997, 0., 0., 
  0., "", "", "", "", "", "", "", 93.52, 3.546427*^6, 44.304, 19.3, 3.607, 
  2.171, 1510.459, "", 311.11, 6.05, 0.2, 11.4, "", 0.7, 66.32}, 
 {"ERI", "Africa", "Eritrea", "2020-05-24", 39., 0., 0., 0., 10.997, 0., 0., 
  0., "", "", "", "", "", "", "", 93.52, 3.546427*^6, 44.304, 19.3, 3.607, 
  2.171, 1510.459, "", 311.11, 6.05, 0.2, 11.4, "", 0.7, 66.32}, 
 {"ERI", "Africa", "Eritrea", "2020-05-25", 39., 0., 0., 0., 10.997, 0., 0., 
  0., "", "", "", "", "", "", "", 93.52, 3.546427*^6, 44.304, 19.3, 3.607, 
  2.171, 1510.459, "", 311.11, 6.05, 0.2, 11.4, "", 0.7, 66.32}, 
 {"ERI", "Africa", "Eritrea", "2020-05-26", 39., 0., 0., 0., 10.997, 0., 0., 
  0., "", "", "", "", "", "", "", 93.52, 3.546427*^6, 44.304, 19.3, 3.607, 
  2.171, 1510.459, "", 311.11, 6.05, 0.2, 11.4, "", 0.7, 66.32}, 
 {"ERI", "Africa", "Eritrea", "2020-05-27", 39., 0., 0., 0., 10.997, 0., 0., 
  0., "", "", "", "", "", "", "", 93.52, 3.546427*^6, 44.304, 19.3, 3.607, 
  2.171, 1510.459, "", 311.11, 6.05, 0.2, 11.4, "", 0.7, 66.32}, 
 {"ERI", "Africa", "Eritrea", "2020-05-28", 39., 0., 0., 0., 10.997, 0., 0., 
  0., "", "", "", "", "", "", "", 93.52, 3.546427*^6, 44.304, 19.3, 3.607, 
  2.171, 1510.459, "", 311.11, 6.05, 0.2, 11.4, "", 0.7, 66.32}, 
 {"ERI", "Africa", "Eritrea", "2020-05-29", 39., 0., 0., 0., 10.997, 0., 0., 
  0., "", "", "", "", "", "", "", 93.52, 3.546427*^6, 44.304, 19.3, 3.607, 
  2.171, 1510.459, "", 311.11, 6.05, 0.2, 11.4, "", 0.7, 66.32}, 
 {"ERI", "Africa", "Eritrea", "2020-05-30", 39., 0., 0., 0., 10.997, 0., 0., 
  0., "", "", "", "", "", "", "", 93.52, 3.546427*^6, 44.304, 19.3, 3.607, 
  2.171, 1510.459, "", 311.11, 6.05, 0.2, 11.4, "", 0.7, 66.32}, 
 {"ERI", "Africa", "Eritrea", "2020-05-31", 39., 0., 0., 0., 10.997, 0., 0., 
  0., "", "", "", "", "", "", "", 93.52, 3.546427*^6, 44.304, 19.3, 3.607, 
  2.171, 1510.459, "", 311.11, 6.05, 0.2, 11.4, "", 0.7, 66.32}, 
 {"ERI", "Africa", "Eritrea", "2020-06-01", 39., 0., 0., 0., 10.997, 0., 0., 
  0., "", "", "", "", "", "", "", 93.52, 3.546427*^6, 44.304, 19.3, 3.607, 
  2.171, 1510.459, "", 311.11, 6.05, 0.2, 11.4, "", 0.7, 66.32}, 
 {"ERI", "Africa", "Eritrea", "2020-06-02", 39., 0., 0., 0., 10.997, 0., 0., 
  0., "", "", "", "", "", "", "", 93.52, 3.546427*^6, 44.304, 19.3, 3.607, 
  2.171, 1510.459, "", 311.11, 6.05, 0.2, 11.4, "", 0.7, 66.32}, 
 {"ERI", "Africa", "Eritrea", "2020-06-03", 39., 0., 0., 0., 10.997, 0., 0., 
  0., "", "", "", "", "", "", "", 93.52, 3.546427*^6, 44.304, 19.3, 3.607, 
  2.171, 1510.459, "", 311.11, 6.05, 0.2, 11.4, "", 0.7, 66.32}, 
 {"ERI", "Africa", "Eritrea", "2020-06-04", 40., 1., 0., 0., 11.279, 0.282, 
  0., 0., "", "", "", "", "", "", "", 93.52, 3.546427*^6, 44.304, 19.3, 
  3.607, 2.171, 1510.459, "", 311.11, 6.05, 0.2, 11.4, "", 0.7, 66.32}, 
 {"ERI", "Africa", "Eritrea", "2020-06-05", 41., 1., 0., 0., 11.561, 0.282, 
  0., 0., "", "", "", "", "", "", "", 93.52, 3.546427*^6, 44.304, 19.3, 
  3.607, 2.171, 1510.459, "", 311.11, 6.05, 0.2, 11.4, "", 0.7, 66.32}, 
 {"ERI", "Africa", "Eritrea", "2020-06-06", 41., 0., 0., 0., 11.561, 0., 0., 
  0., "", "", "", "", "", "", "", 93.52, 3.546427*^6, 44.304, 19.3, 3.607, 
  2.171, 1510.459, "", 311.11, 6.05, 0.2, 11.4, "", 0.7, 66.32}, 
 {"ERI", "Africa", "Eritrea", "2020-06-07", 41., 0., 0., 0., 11.561, 0., 0., 
  0., "", "", "", "", "", "", "", 93.52, 3.546427*^6, 44.304, 19.3, 3.607, 
  2.171, 1510.459, "", 311.11, 6.05, 0.2, 11.4, "", 0.7, 66.32}, 
 {"ERI", "Africa", "Eritrea", "2020-06-08", 41., 0., 0., 0., 11.561, 0., 0., 
  0., "", "", "", "", "", "", "", 93.52, 3.546427*^6, 44.304, 19.3, 3.607, 
  2.171, 1510.459, "", 311.11, 6.05, 0.2, 11.4, "", 0.7, 66.32}, 
 {"ERI", "Africa", "Eritrea", "2020-06-09", 41., 0., 0., 0., 11.561, 0., 0., 
  0., "", "", "", "", "", "", "", 93.52, 3.546427*^6, 44.304, 19.3, 3.607, 
  2.171, 1510.459, "", 311.11, 6.05, 0.2, 11.4, "", 0.7, 66.32}, 
 {"ERI", "Africa", "Eritrea", "2020-06-10", 41., 0., 0., 0., 11.561, 0., 0., 
  0., "", "", "", "", "", "", "", 93.52, 3.546427*^6, 44.304, 19.3, 3.607, 
  2.171, 1510.459, "", 311.11, 6.05, 0.2, 11.4, "", 0.7, 66.32}, 
 {"ERI", "Africa", "Eritrea", "2020-06-11", 41., 0., 0., 0., 11.561, 0., 0., 
  0., "", "", "", "", "", "", "", 93.52, 3.546427*^6, 44.304, 19.3, 3.607, 
  2.171, 1510.459, "", 311.11, 6.05, 0.2, 11.4, "", 0.7, 66.32}, 
 {"ERI", "Africa", "Eritrea", "2020-06-12", 41., 0., 0., 0., 11.561, 0., 0., 
  0., "", "", "", "", "", "", "", 93.52, 3.546427*^6, 44.304, 19.3, 3.607, 
  2.171, 1510.459, "", 311.11, 6.05, 0.2, 11.4, "", 0.7, 66.32}, 
 {"ERI", "Africa", "Eritrea", "2020-06-13", 41., 0., 0., 0., 11.561, 0., 0., 
  0., "", "", "", "", "", "", "", 93.52, 3.546427*^6, 44.304, 19.3, 3.607, 
  2.171, 1510.459, "", 311.11, 6.05, 0.2, 11.4, "", 0.7, 66.32}, 
 {"ERI", "Africa", "Eritrea", "2020-06-14", 65., 24., 0., 0., 18.328, 6.767, 
  0., 0., "", "", "", "", "", "", "", 93.52, 3.546427*^6, 44.304, 19.3, 
  3.607, 2.171, 1510.459, "", 311.11, 6.05, 0.2, 11.4, "", 0.7, 66.32}, 
 {"ERI", "Africa", "Eritrea", "2020-06-15", 96., 31., 0., 0., 27.069, 8.741, 
  0., 0., "", "", "", "", "", "", "", 93.52, 3.546427*^6, 44.304, 19.3, 
  3.607, 2.171, 1510.459, "", 311.11, 6.05, 0.2, 11.4, "", 0.7, 66.32}, 
 {"ERI", "Africa", "Eritrea", "2020-06-16", 109., 13., 0., 0., 30.735, 3.666, 
  0., 0., "", "", "", "", "", "", "", 93.52, 3.546427*^6, 44.304, 19.3, 
  3.607, 2.171, 1510.459, "", 311.11, 6.05, 0.2, 11.4, "", 0.7, 66.32}, 
 {"ERI", "Africa", "Eritrea", "2020-06-17", 121., 12., 0., 0., 34.119, 3.384, 
  0., 0., "", "", "", "", "", "", "", 93.52, 3.546427*^6, 44.304, 19.3, 
  3.607, 2.171, 1510.459, "", 311.11, 6.05, 0.2, 11.4, "", 0.7, 66.32}, 
 {"ERI", "Africa", "Eritrea", "2020-06-18", 131., 10., 0., 0., 36.939, 2.82, 
  0., 0., "", "", "", "", "", "", "", 93.52, 3.546427*^6, 44.304, 19.3, 
  3.607, 2.171, 1510.459, "", 311.11, 6.05, 0.2, 11.4, "", 0.7, 66.32}, 
 {"ERI", "Africa", "Eritrea", "2020-06-19", 142., 11., 0., 0., 40.04, 3.102, 
  0., 0., "", "", "", "", "", "", "", 93.52, 3.546427*^6, 44.304, 19.3, 
  3.607, 2.171, 1510.459, "", 311.11, 6.05, 0.2, 11.4, "", 0.7, 66.32}, 
 {"ERI", "Africa", "Eritrea", "2020-06-20", 142., 0., 0., 0., 40.04, 0., 0., 
  0., "", "", "", "", "", "", "", 93.52, 3.546427*^6, 44.304, 19.3, 3.607, 
  2.171, 1510.459, "", 311.11, 6.05, 0.2, 11.4, "", 0.7, 66.32}, 
 {"ERI", "Africa", "Eritrea", "2020-06-21", 143., 1., 0., 0., 40.322, 0.282, 
  0., 0., "", "", "", "", "", "", "", 93.52, 3.546427*^6, 44.304, 19.3, 
  3.607, 2.171, 1510.459, "", 311.11, 6.05, 0.2, 11.4, "", 0.7, 66.32}, 
 {"ERI", "Africa", "Eritrea", "2020-06-22", 143., 0., 0., 0., 40.322, 0., 0., 
  0., "", "", "", "", "", "", "", 93.52, 3.546427*^6, 44.304, 19.3, 3.607, 
  2.171, 1510.459, "", 311.11, 6.05, 0.2, 11.4, "", 0.7, 66.32}, 
 {"ERI", "Africa", "Eritrea", "2020-06-23", 143., 0., 0., 0., 40.322, 0., 0., 
  0., "", "", "", "", "", "", "", 93.52, 3.546427*^6, 44.304, 19.3, 3.607, 
  2.171, 1510.459, "", 311.11, 6.05, 0.2, 11.4, "", 0.7, 66.32}, 
 {"ERI", "Africa", "Eritrea", "2020-06-24", 143., 0., 0., 0., 40.322, 0., 0., 
  0., "", "", "", "", "", "", "", 93.52, 3.546427*^6, 44.304, 19.3, 3.607, 
  2.171, 1510.459, "", 311.11, 6.05, 0.2, 11.4, "", 0.7, 66.32}, 
 {"ERI", "Africa", "Eritrea", "2020-06-25", 143., 0., 0., 0., 40.322, 0., 0., 
  0., "", "", "", "", "", "", "", 93.52, 3.546427*^6, 44.304, 19.3, 3.607, 
  2.171, 1510.459, "", 311.11, 6.05, 0.2, 11.4, "", 0.7, 66.32}, 
 {"ERI", "Africa", "Eritrea", "2020-06-26", 144., 1., 0., 0., 40.604, 0.282, 
  0., 0., "", "", "", "", "", "", "", 93.52, 3.546427*^6, 44.304, 19.3, 
  3.607, 2.171, 1510.459, "", 311.11, 6.05, 0.2, 11.4, "", 0.7, 66.32}, 
 {"ERI", "Africa", "Eritrea", "2020-06-27", 167., 23., 0., 0., 47.09, 6.485, 
  0., 0., "", "", "", "", "", "", "", 93.52, 3.546427*^6, 44.304, 19.3, 
  3.607, 2.171, 1510.459, "", 311.11, 6.05, 0.2, 11.4, "", 0.7, 66.32}, 
 {"ERI", "Africa", "Eritrea", "2020-06-28", 191., 24., 0., 0., 53.857, 6.767, 
  0., 0., "", "", "", "", "", "", "", 93.52, 3.546427*^6, 44.304, 19.3, 
  3.607, 2.171, 1510.459, "", 311.11, 6.05, 0.2, 11.4, "", 0.7, 66.32}, 
 {"ERI", "Africa", "Eritrea", "2020-06-29", 191., 0., 0., 0., 53.857, 0., 0., 
  0., "", "", "", "", "", "", "", 93.52, 3.546427*^6, 44.304, 19.3, 3.607, 
  2.171, 1510.459, "", 311.11, 6.05, 0.2, 11.4, "", 0.7, 66.32}, 
 {"ERI", "Africa", "Eritrea", "2020-06-30", 191., 0., 0., 0., 53.857, 0., 0., 
  0., "", "", "", "", "", "", "", 93.52, 3.546427*^6, 44.304, 19.3, 3.607, 
  2.171, 1510.459, "", 311.11, 6.05, 0.2, 11.4, "", 0.7, 66.32}, 
 {"ERI", "Africa", "Eritrea", "2020-07-01", 203., 12., 0., 0., 57.241, 3.384, 
  0., 0., "", "", "", "", "", "", "", 93.52, 3.546427*^6, 44.304, 19.3, 
  3.607, 2.171, 1510.459, "", 311.11, 6.05, 0.2, 11.4, "", 0.7, 66.32}, 
 {"ERI", "Africa", "Eritrea", "2020-07-02", 203., 0., 0., 0., 57.241, 0., 0., 
  0., "", "", "", "", "", "", "", 93.52, 3.546427*^6, 44.304, 19.3, 3.607, 
  2.171, 1510.459, "", 311.11, 6.05, 0.2, 11.4, "", 0.7, 66.32}, 
 {"ERI", "Africa", "Eritrea", "2020-07-03", 215., 12., 0., 0., 60.624, 3.384, 
  0., 0., "", "", "", "", "", "", "", "", 3.546427*^6, 44.304, 19.3, 3.607, 
  2.171, 1510.459, "", 311.11, 6.05, 0.2, 11.4, "", 0.7, 66.32}, 
 {"ERI", "Africa", "Eritrea", "2020-07-04", 215., 0., 0., 0., 60.624, 0., 0., 
  0., "", "", "", "", "", "", "", "", 3.546427*^6, 44.304, 19.3, 3.607, 
  2.171, 1510.459, "", 311.11, 6.05, 0.2, 11.4, "", 0.7, 66.32}, 
 {"ERI", "Africa", "Eritrea", "2020-07-05", 215., 0., 0., 0., 60.624, 0., 0., 
  0., "", "", "", "", "", "", "", "", 3.546427*^6, 44.304, 19.3, 3.607, 
  2.171, 1510.459, "", 311.11, 6.05, 0.2, 11.4, "", 0.7, 66.32}, 
 {"ERI", "Africa", "Eritrea", "2020-07-06", 215., 0., 0., 0., 60.624, 0., 0., 
  0., "", "", "", "", "", "", "", "", 3.546427*^6, 44.304, 19.3, 3.607, 
  2.171, 1510.459, "", 311.11, 6.05, 0.2, 11.4, "", 0.7, 66.32}, 
 {"ERI", "Africa", "Eritrea", "2020-07-07", 215., 0., 0., 0., 60.624, 0., 0., 
  0., "", "", "", "", "", "", "", "", 3.546427*^6, 44.304, 19.3, 3.607, 
  2.171, 1510.459, "", 311.11, 6.05, 0.2, 11.4, "", 0.7, 66.32}, 
 {"ERI", "Africa", "Eritrea", "2020-07-08", 215., 0., 0., 0., 60.624, 0., 0., 
  0., "", "", "", "", "", "", "", "", 3.546427*^6, 44.304, 19.3, 3.607, 
  2.171, 1510.459, "", 311.11, 6.05, 0.2, 11.4, "", 0.7, 66.32}, 
 {"EST", "Europe", "Estonia", "2019-12-31", 0., 0., 0., 0., 0., 0., 0., 0., 
  "", "", "", "", "", "", "", "", 1.326539*^6, 31.033, 42.7, 19.452, 13.491, 
  29481.252, 0.5, 255.569, 4.02, 24.5, 39.3, "", 4.69, 78.74}, 
 {"EST", "Europe", "Estonia", "2020-01-01", 0., 0., 0., 0., 0., 0., 0., 0., 
  "", "", "", "", "", "", "", 0., 1.326539*^6, 31.033, 42.7, 19.452, 13.491, 
  29481.252, 0.5, 255.569, 4.02, 24.5, 39.3, "", 4.69, 78.74}, 
 {"EST", "Europe", "Estonia", "2020-01-02", 0., 0., 0., 0., 0., 0., 0., 0., 
  "", "", "", "", "", "", "", 0., 1.326539*^6, 31.033, 42.7, 19.452, 13.491, 
  29481.252, 0.5, 255.569, 4.02, 24.5, 39.3, "", 4.69, 78.74}, 
 {"EST", "Europe", "Estonia", "2020-01-03", 0., 0., 0., 0., 0., 0., 0., 0., 
  "", "", "", "", "", "", "", 0., 1.326539*^6, 31.033, 42.7, 19.452, 13.491, 
  29481.252, 0.5, 255.569, 4.02, 24.5, 39.3, "", 4.69, 78.74}, 
 {"EST", "Europe", "Estonia", "2020-01-04", 0., 0., 0., 0., 0., 0., 0., 0., 
  "", "", "", "", "", "", "", 0., 1.326539*^6, 31.033, 42.7, 19.452, 13.491, 
  29481.252, 0.5, 255.569, 4.02, 24.5, 39.3, "", 4.69, 78.74}, 
 {"EST", "Europe", "Estonia", "2020-01-05", 0., 0., 0., 0., 0., 0., 0., 0., 
  "", "", "", "", "", "", "", 0., 1.326539*^6, 31.033, 42.7, 19.452, 13.491, 
  29481.252, 0.5, 255.569, 4.02, 24.5, 39.3, "", 4.69, 78.74}, 
 {"EST", "Europe", "Estonia", "2020-01-06", 0., 0., 0., 0., 0., 0., 0., 0., 
  "", "", "", "", "", "", "", 0., 1.326539*^6, 31.033, 42.7, 19.452, 13.491, 
  29481.252, 0.5, 255.569, 4.02, 24.5, 39.3, "", 4.69, 78.74}, 
 {"EST", "Europe", "Estonia", "2020-01-07", 0., 0., 0., 0., 0., 0., 0., 0., 
  "", "", "", "", "", "", "", 0., 1.326539*^6, 31.033, 42.7, 19.452, 13.491, 
  29481.252, 0.5, 255.569, 4.02, 24.5, 39.3, "", 4.69, 78.74}, 
 {"EST", "Europe", "Estonia", "2020-01-08", 0., 0., 0., 0., 0., 0., 0., 0., 
  "", "", "", "", "", "", "", 0., 1.326539*^6, 31.033, 42.7, 19.452, 13.491, 
  29481.252, 0.5, 255.569, 4.02, 24.5, 39.3, "", 4.69, 78.74}, 
 {"EST", "Europe", "Estonia", "2020-01-09", 0., 0., 0., 0., 0., 0., 0., 0., 
  "", "", "", "", "", "", "", 0., 1.326539*^6, 31.033, 42.7, 19.452, 13.491, 
  29481.252, 0.5, 255.569, 4.02, 24.5, 39.3, "", 4.69, 78.74}, 
 {"EST", "Europe", "Estonia", "2020-01-10", 0., 0., 0., 0., 0., 0., 0., 0., 
  "", "", "", "", "", "", "", 0., 1.326539*^6, 31.033, 42.7, 19.452, 13.491, 
  29481.252, 0.5, 255.569, 4.02, 24.5, 39.3, "", 4.69, 78.74}, 
 {"EST", "Europe", "Estonia", "2020-01-11", 0., 0., 0., 0., 0., 0., 0., 0., 
  "", "", "", "", "", "", "", 0., 1.326539*^6, 31.033, 42.7, 19.452, 13.491, 
  29481.252, 0.5, 255.569, 4.02, 24.5, 39.3, "", 4.69, 78.74}, 
 {"EST", "Europe", "Estonia", "2020-01-12", 0., 0., 0., 0., 0., 0., 0., 0., 
  "", "", "", "", "", "", "", 0., 1.326539*^6, 31.033, 42.7, 19.452, 13.491, 
  29481.252, 0.5, 255.569, 4.02, 24.5, 39.3, "", 4.69, 78.74}, 
 {"EST", "Europe", "Estonia", "2020-01-13", 0., 0., 0., 0., 0., 0., 0., 0., 
  "", "", "", "", "", "", "", 0., 1.326539*^6, 31.033, 42.7, 19.452, 13.491, 
  29481.252, 0.5, 255.569, 4.02, 24.5, 39.3, "", 4.69, 78.74}, 
 {"EST", "Europe", "Estonia", "2020-01-14", 0., 0., 0., 0., 0., 0., 0., 0., 
  "", "", "", "", "", "", "", 0., 1.326539*^6, 31.033, 42.7, 19.452, 13.491, 
  29481.252, 0.5, 255.569, 4.02, 24.5, 39.3, "", 4.69, 78.74}, 
 {"EST", "Europe", "Estonia", "2020-01-15", 0., 0., 0., 0., 0., 0., 0., 0., 
  "", "", "", "", "", "", "", 0., 1.326539*^6, 31.033, 42.7, 19.452, 13.491, 
  29481.252, 0.5, 255.569, 4.02, 24.5, 39.3, "", 4.69, 78.74}, 
 {"EST", "Europe", "Estonia", "2020-01-16", 0., 0., 0., 0., 0., 0., 0., 0., 
  "", "", "", "", "", "", "", 0., 1.326539*^6, 31.033, 42.7, 19.452, 13.491, 
  29481.252, 0.5, 255.569, 4.02, 24.5, 39.3, "", 4.69, 78.74}, 
 {"EST", "Europe", "Estonia", "2020-01-17", 0., 0., 0., 0., 0., 0., 0., 0., 
  "", "", "", "", "", "", "", 0., 1.326539*^6, 31.033, 42.7, 19.452, 13.491, 
  29481.252, 0.5, 255.569, 4.02, 24.5, 39.3, "", 4.69, 78.74}, 
 {"EST", "Europe", "Estonia", "2020-01-18", 0., 0., 0., 0., 0., 0., 0., 0., 
  "", "", "", "", "", "", "", 0., 1.326539*^6, 31.033, 42.7, 19.452, 13.491, 
  29481.252, 0.5, 255.569, 4.02, 24.5, 39.3, "", 4.69, 78.74}, 
 {"EST", "Europe", "Estonia", "2020-01-19", 0., 0., 0., 0., 0., 0., 0., 0., 
  "", "", "", "", "", "", "", 0., 1.326539*^6, 31.033, 42.7, 19.452, 13.491, 
  29481.252, 0.5, 255.569, 4.02, 24.5, 39.3, "", 4.69, 78.74}, 
 {"EST", "Europe", "Estonia", "2020-01-20", 0., 0., 0., 0., 0., 0., 0., 0., 
  "", "", "", "", "", "", "", 0., 1.326539*^6, 31.033, 42.7, 19.452, 13.491, 
  29481.252, 0.5, 255.569, 4.02, 24.5, 39.3, "", 4.69, 78.74}, 
 {"EST", "Europe", "Estonia", "2020-01-21", 0., 0., 0., 0., 0., 0., 0., 0., 
  "", "", "", "", "", "", "", 0., 1.326539*^6, 31.033, 42.7, 19.452, 13.491, 
  29481.252, 0.5, 255.569, 4.02, 24.5, 39.3, "", 4.69, 78.74}, 
 {"EST", "Europe", "Estonia", "2020-01-22", 0., 0., 0., 0., 0., 0., 0., 0., 
  "", "", "", "", "", "", "", 0., 1.326539*^6, 31.033, 42.7, 19.452, 13.491, 
  29481.252, 0.5, 255.569, 4.02, 24.5, 39.3, "", 4.69, 78.74}, 
 {"EST", "Europe", "Estonia", "2020-01-23", 0., 0., 0., 0., 0., 0., 0., 0., 
  "", "", "", "", "", "", "", 0., 1.326539*^6, 31.033, 42.7, 19.452, 13.491, 
  29481.252, 0.5, 255.569, 4.02, 24.5, 39.3, "", 4.69, 78.74}, 
 {"EST", "Europe", "Estonia", "2020-01-24", 0., 0., 0., 0., 0., 0., 0., 0., 
  "", "", "", "", "", "", "", 0., 1.326539*^6, 31.033, 42.7, 19.452, 13.491, 
  29481.252, 0.5, 255.569, 4.02, 24.5, 39.3, "", 4.69, 78.74}, 
 {"EST", "Europe", "Estonia", "2020-01-25", 0., 0., 0., 0., 0., 0., 0., 0., 
  "", "", "", "", "", "", "", 0., 1.326539*^6, 31.033, 42.7, 19.452, 13.491, 
  29481.252, 0.5, 255.569, 4.02, 24.5, 39.3, "", 4.69, 78.74}, 
 {"EST", "Europe", "Estonia", "2020-01-26", 0., 0., 0., 0., 0., 0., 0., 0., 
  "", "", "", "", "", "", "", 0., 1.326539*^6, 31.033, 42.7, 19.452, 13.491, 
  29481.252, 0.5, 255.569, 4.02, 24.5, 39.3, "", 4.69, 78.74}, 
 {"EST", "Europe", "Estonia", "2020-01-27", 0., 0., 0., 0., 0., 0., 0., 0., 
  "", "", "", "", "", "", "", 0., 1.326539*^6, 31.033, 42.7, 19.452, 13.491, 
  29481.252, 0.5, 255.569, 4.02, 24.5, 39.3, "", 4.69, 78.74}, 
 {"EST", "Europe", "Estonia", "2020-01-28", 0., 0., 0., 0., 0., 0., 0., 0., 
  "", "", "", "", "", "", "", 0., 1.326539*^6, 31.033, 42.7, 19.452, 13.491, 
  29481.252, 0.5, 255.569, 4.02, 24.5, 39.3, "", 4.69, 78.74}, 
 {"EST", "Europe", "Estonia", "2020-01-29", 0., 0., 0., 0., 0., 0., 0., 0., 
  "", "", "", "", "", "", "", 0., 1.326539*^6, 31.033, 42.7, 19.452, 13.491, 
  29481.252, 0.5, 255.569, 4.02, 24.5, 39.3, "", 4.69, 78.74}, 
 {"EST", "Europe", "Estonia", "2020-01-30", 0., 0., 0., 0., 0., 0., 0., 0., 
  "", "", "", "", "", "", "", 0., 1.326539*^6, 31.033, 42.7, 19.452, 13.491, 
  29481.252, 0.5, 255.569, 4.02, 24.5, 39.3, "", 4.69, 78.74}, 
 {"EST", "Europe", "Estonia", "2020-01-31", 0., 0., 0., 0., 0., 0., 0., 0., 
  "", "", "", "", "", "", "", 0., 1.326539*^6, 31.033, 42.7, 19.452, 13.491, 
  29481.252, 0.5, 255.569, 4.02, 24.5, 39.3, "", 4.69, 78.74}, 
 {"EST", "Europe", "Estonia", "2020-02-01", 0., 0., 0., 0., 0., 0., 0., 0., 
  "", "", "", "", "", "", "", 0., 1.326539*^6, 31.033, 42.7, 19.452, 13.491, 
  29481.252, 0.5, 255.569, 4.02, 24.5, 39.3, "", 4.69, 78.74}, 
 {"EST", "Europe", "Estonia", "2020-02-02", 0., 0., 0., 0., 0., 0., 0., 0., 
  "", "", "", "", "", "", "", 0., 1.326539*^6, 31.033, 42.7, 19.452, 13.491, 
  29481.252, 0.5, 255.569, 4.02, 24.5, 39.3, "", 4.69, 78.74}, 
 {"EST", "Europe", "Estonia", "2020-02-03", 0., 0., 0., 0., 0., 0., 0., 0., 
  "", "", "", "", "", "", "", 0., 1.326539*^6, 31.033, 42.7, 19.452, 13.491, 
  29481.252, 0.5, 255.569, 4.02, 24.5, 39.3, "", 4.69, 78.74}, 
 {"EST", "Europe", "Estonia", "2020-02-04", 0., 0., 0., 0., 0., 0., 0., 0., 
  "", "", "", "", "", "", "", 0., 1.326539*^6, 31.033, 42.7, 19.452, 13.491, 
  29481.252, 0.5, 255.569, 4.02, 24.5, 39.3, "", 4.69, 78.74}, 
 {"EST", "Europe", "Estonia", "2020-02-05", 0., 0., 0., 0., 0., 0., 0., 0., 
  "", "", "", "", "", "", "", 0., 1.326539*^6, 31.033, 42.7, 19.452, 13.491, 
  29481.252, 0.5, 255.569, 4.02, 24.5, 39.3, "", 4.69, 78.74}, 
 {"EST", "Europe", "Estonia", "2020-02-06", 0., 0., 0., 0., 0., 0., 0., 0., 
  "", "", "", "", "", "", "", 0., 1.326539*^6, 31.033, 42.7, 19.452, 13.491, 
  29481.252, 0.5, 255.569, 4.02, 24.5, 39.3, "", 4.69, 78.74}, 
 {"EST", "Europe", "Estonia", "2020-02-07", 0., 0., 0., 0., 0., 0., 0., 0., 
  "", "", "", "", "", "", "", 0., 1.326539*^6, 31.033, 42.7, 19.452, 13.491, 
  29481.252, 0.5, 255.569, 4.02, 24.5, 39.3, "", 4.69, 78.74}, 
 {"EST", "Europe", "Estonia", "2020-02-08", 0., 0., 0., 0., 0., 0., 0., 0., 
  "", "", "", "", "", "", "", 0., 1.326539*^6, 31.033, 42.7, 19.452, 13.491, 
  29481.252, 0.5, 255.569, 4.02, 24.5, 39.3, "", 4.69, 78.74}, 
 {"EST", "Europe", "Estonia", "2020-02-09", 0., 0., 0., 0., 0., 0., 0., 0., 
  "", "", "", "", "", "", "", 0., 1.326539*^6, 31.033, 42.7, 19.452, 13.491, 
  29481.252, 0.5, 255.569, 4.02, 24.5, 39.3, "", 4.69, 78.74}, 
 {"EST", "Europe", "Estonia", "2020-02-10", 0., 0., 0., 0., 0., 0., 0., 0., 
  "", "", "", "", "", "", "", 0., 1.326539*^6, 31.033, 42.7, 19.452, 13.491, 
  29481.252, 0.5, 255.569, 4.02, 24.5, 39.3, "", 4.69, 78.74}, 
 {"EST", "Europe", "Estonia", "2020-02-11", 0., 0., 0., 0., 0., 0., 0., 0., 
  "", "", "", "", "", "", "", 0., 1.326539*^6, 31.033, 42.7, 19.452, 13.491, 
  29481.252, 0.5, 255.569, 4.02, 24.5, 39.3, "", 4.69, 78.74}, 
 {"EST", "Europe", "Estonia", "2020-02-12", 0., 0., 0., 0., 0., 0., 0., 0., 
  "", "", "", "", "", "", "", 0., 1.326539*^6, 31.033, 42.7, 19.452, 13.491, 
  29481.252, 0.5, 255.569, 4.02, 24.5, 39.3, "", 4.69, 78.74}, 
 {"EST", "Europe", "Estonia", "2020-02-13", 0., 0., 0., 0., 0., 0., 0., 0., 
  "", "", "", "", "", "", "", 0., 1.326539*^6, 31.033, 42.7, 19.452, 13.491, 
  29481.252, 0.5, 255.569, 4.02, 24.5, 39.3, "", 4.69, 78.74}, 
 {"EST", "Europe", "Estonia", "2020-02-14", 0., 0., 0., 0., 0., 0., 0., 0., 
  "", "", "", "", "", "", "", 0., 1.326539*^6, 31.033, 42.7, 19.452, 13.491, 
  29481.252, 0.5, 255.569, 4.02, 24.5, 39.3, "", 4.69, 78.74}, 
 {"EST", "Europe", "Estonia", "2020-02-15", 0., 0., 0., 0., 0., 0., 0., 0., 
  "", "", "", "", "", "", "", 0., 1.326539*^6, 31.033, 42.7, 19.452, 13.491, 
  29481.252, 0.5, 255.569, 4.02, 24.5, 39.3, "", 4.69, 78.74}, 
 {"EST", "Europe", "Estonia", "2020-02-16", 0., 0., 0., 0., 0., 0., 0., 0., 
  "", "", "", "", "", "", "", 0., 1.326539*^6, 31.033, 42.7, 19.452, 13.491, 
  29481.252, 0.5, 255.569, 4.02, 24.5, 39.3, "", 4.69, 78.74}, 
 {"EST", "Europe", "Estonia", "2020-02-17", 0., 0., 0., 0., 0., 0., 0., 0., 
  "", "", "", "", "", "", "", 0., 1.326539*^6, 31.033, 42.7, 19.452, 13.491, 
  29481.252, 0.5, 255.569, 4.02, 24.5, 39.3, "", 4.69, 78.74}, 
 {"EST", "Europe", "Estonia", "2020-02-18", 0., 0., 0., 0., 0., 0., 0., 0., 
  "", "", "", "", "", "", "", 0., 1.326539*^6, 31.033, 42.7, 19.452, 13.491, 
  29481.252, 0.5, 255.569, 4.02, 24.5, 39.3, "", 4.69, 78.74}, 
 {"EST", "Europe", "Estonia", "2020-02-19", 0., 0., 0., 0., 0., 0., 0., 0., 
  "", "", "", "", "", "", "", 0., 1.326539*^6, 31.033, 42.7, 19.452, 13.491, 
  29481.252, 0.5, 255.569, 4.02, 24.5, 39.3, "", 4.69, 78.74}, 
 {"EST", "Europe", "Estonia", "2020-02-20", 0., 0., 0., 0., 0., 0., 0., 0., 
  "", "", "", "", "", "", "", 0., 1.326539*^6, 31.033, 42.7, 19.452, 13.491, 
  29481.252, 0.5, 255.569, 4.02, 24.5, 39.3, "", 4.69, 78.74}, 
 {"EST", "Europe", "Estonia", "2020-02-21", 0., 0., 0., 0., 0., 0., 0., 0., 
  "", "", "", "", "", "", "", 0., 1.326539*^6, 31.033, 42.7, 19.452, 13.491, 
  29481.252, 0.5, 255.569, 4.02, 24.5, 39.3, "", 4.69, 78.74}, 
 {"EST", "Europe", "Estonia", "2020-02-22", 0., 0., 0., 0., 0., 0., 0., 0., 
  "", "", "", "", "", "", "", 0., 1.326539*^6, 31.033, 42.7, 19.452, 13.491, 
  29481.252, 0.5, 255.569, 4.02, 24.5, 39.3, "", 4.69, 78.74}, 
 {"EST", "Europe", "Estonia", "2020-02-23", 0., 0., 0., 0., 0., 0., 0., 0., 
  "", "", "", "", "", "", "", 0., 1.326539*^6, 31.033, 42.7, 19.452, 13.491, 
  29481.252, 0.5, 255.569, 4.02, 24.5, 39.3, "", 4.69, 78.74}, 
 {"EST", "Europe", "Estonia", "2020-02-24", 0., 0., 0., 0., 0., 0., 0., 0., 
  "", "", "", "", "", "", "", 0., 1.326539*^6, 31.033, 42.7, 19.452, 13.491, 
  29481.252, 0.5, 255.569, 4.02, 24.5, 39.3, "", 4.69, 78.74}, 
 {"EST", "Europe", "Estonia", "2020-02-25", 0., 0., 0., 0., 0., 0., 0., 0., 
  5., "", 0.004, "", "", "", "tests performed", 0., 1.326539*^6, 31.033, 
  42.7, 19.452, 13.491, 29481.252, 0.5, 255.569, 4.02, 24.5, 39.3, "", 4.69, 
  78.74}, {"EST", "Europe", "Estonia", "2020-02-26", 0., 0., 0., 0., 0., 0., 
  0., 0., 13., 8., 0.01, 0.006, "", "", "tests performed", 0., 1.326539*^6, 
  31.033, 42.7, 19.452, 13.491, 29481.252, 0.5, 255.569, 4.02, 24.5, 39.3, 
  "", 4.69, 78.74}, {"EST", "Europe", "Estonia", "2020-02-27", 0., 0., 0., 
  0., 0., 0., 0., 0., 23., 10., 0.017, 0.008, "", "", "tests performed", 0., 
  1.326539*^6, 31.033, 42.7, 19.452, 13.491, 29481.252, 0.5, 255.569, 4.02, 
  24.5, 39.3, "", 4.69, 78.74}, {"EST", "Europe", "Estonia", "2020-02-28", 
  1., 1., 0., 0., 0.754, 0.754, 0., 0., 36., 13., 0.027, 0.01, "", "", 
  "tests performed", 0., 1.326539*^6, 31.033, 42.7, 19.452, 13.491, 
  29481.252, 0.5, 255.569, 4.02, 24.5, 39.3, "", 4.69, 78.74}, 
 {"EST", "Europe", "Estonia", "2020-02-29", 1., 0., 0., 0., 0.754, 0., 0., 
  0., 44., 8., 0.033, 0.006, "", "", "tests performed", 0., 1.326539*^6, 
  31.033, 42.7, 19.452, 13.491, 29481.252, 0.5, 255.569, 4.02, 24.5, 39.3, 
  "", 4.69, 78.74}, {"EST", "Europe", "Estonia", "2020-03-01", 1., 0., 0., 
  0., 0.754, 0., 0., 0., 62., 18., 0.047, 0.014, "", "", "tests performed", 
  0., 1.326539*^6, 31.033, 42.7, 19.452, 13.491, 29481.252, 0.5, 255.569, 
  4.02, 24.5, 39.3, "", 4.69, 78.74}, {"EST", "Europe", "Estonia", 
  "2020-03-02", 1., 0., 0., 0., 0.754, 0., 0., 0., 84., 22., 0.063, 0.017, 
  "", "", "tests performed", 0., 1.326539*^6, 31.033, 42.7, 19.452, 13.491, 
  29481.252, 0.5, 255.569, 4.02, 24.5, 39.3, "", 4.69, 78.74}, 
 {"EST", "Europe", "Estonia", "2020-03-03", "", "", "", "", "", "", "", "", 
  113., 29., 0.085, 0.022, 15., 0.011, "tests performed", 0., 1.326539*^6, 
  31.033, 42.7, 19.452, 13.491, 29481.252, 0.5, 255.569, 4.02, 24.5, 39.3, 
  "", 4.69, 78.74}, {"EST", "Europe", "Estonia", "2020-03-04", 2., 1., 0., 
  0., 1.508, 0.754, 0., 0., 149., 36., 0.112, 0.027, 19., 0.014, 
  "tests performed", 0., 1.326539*^6, 31.033, 42.7, 19.452, 13.491, 
  29481.252, 0.5, 255.569, 4.02, 24.5, 39.3, "", 4.69, 78.74}, 
 {"EST", "Europe", "Estonia", "2020-03-05", "", "", "", "", "", "", "", "", 
  184., 35., 0.139, 0.026, 23., 0.017, "tests performed", 0., 1.326539*^6, 
  31.033, 42.7, 19.452, 13.491, 29481.252, 0.5, 255.569, 4.02, 24.5, 39.3, 
  "", 4.69, 78.74}, {"EST", "Europe", "Estonia", "2020-03-06", 5., 3., 0., 
  0., 3.769, 2.262, 0., 0., 255., 71., 0.192, 0.054, 31., 0.023, 
  "tests performed", 0., 1.326539*^6, 31.033, 42.7, 19.452, 13.491, 
  29481.252, 0.5, 255.569, 4.02, 24.5, 39.3, "", 4.69, 78.74}, 
 {"EST", "Europe", "Estonia", "2020-03-07", 10., 5., 0., 0., 7.538, 3.769, 
  0., 0., 284., 29., 0.214, 0.022, 34., 0.026, "tests performed", 0., 
  1.326539*^6, 31.033, 42.7, 19.452, 13.491, 29481.252, 0.5, 255.569, 4.02, 
  24.5, 39.3, "", 4.69, 78.74}, {"EST", "Europe", "Estonia", "2020-03-08", 
  "", "", "", "", "", "", "", "", 304., 20., 0.229, 0.015, 35., 0.026, 
  "tests performed", 0., 1.326539*^6, 31.033, 42.7, 19.452, 13.491, 
  29481.252, 0.5, 255.569, 4.02, 24.5, 39.3, "", 4.69, 78.74}, 
 {"EST", "Europe", "Estonia", "2020-03-09", "", "", "", "", "", "", "", "", 
  368., 64., 0.277, 0.048, 41., 0.031, "tests performed", 0., 1.326539*^6, 
  31.033, 42.7, 19.452, 13.491, 29481.252, 0.5, 255.569, 4.02, 24.5, 39.3, 
  "", 4.69, 78.74}, {"EST", "Europe", "Estonia", "2020-03-10", "", "", "", 
  "", "", "", "", "", 425., 57., 0.32, 0.043, 45., 0.034, "tests performed", 
  0., 1.326539*^6, 31.033, 42.7, 19.452, 13.491, 29481.252, 0.5, 255.569, 
  4.02, 24.5, 39.3, "", 4.69, 78.74}, {"EST", "Europe", "Estonia", 
  "2020-03-11", 13., 3., 0., 0., 9.8, 2.262, 0., 0., 490., 65., 0.369, 0.049, 
  49., 0.037, "tests performed", 0., 1.326539*^6, 31.033, 42.7, 19.452, 
  13.491, 29481.252, 0.5, 255.569, 4.02, 24.5, 39.3, "", 4.69, 78.74}, 
 {"EST", "Europe", "Estonia", "2020-03-12", 16., 3., 0., 0., 12.061, 2.262, 
  0., 0., 621., 131., 0.468, 0.099, 62., 0.047, "tests performed", 25., 
  1.326539*^6, 31.033, 42.7, 19.452, 13.491, 29481.252, 0.5, 255.569, 4.02, 
  24.5, 39.3, "", 4.69, 78.74}, {"EST", "Europe", "Estonia", "2020-03-13", 
  27., 11., 0., 0., 20.354, 8.292, 0., 0., 804., 183., 0.606, 0.138, 78., 
  0.059, "tests performed", 25., 1.326539*^6, 31.033, 42.7, 19.452, 13.491, 
  29481.252, 0.5, 255.569, 4.02, 24.5, 39.3, "", 4.69, 78.74}, 
 {"EST", "Europe", "Estonia", "2020-03-14", 79., 52., 0., 0., 59.553, 39.2, 
  0., 0., 967., 163., 0.729, 0.123, 98., 0.074, "tests performed", 33.33, 
  1.326539*^6, 31.033, 42.7, 19.452, 13.491, 29481.252, 0.5, 255.569, 4.02, 
  24.5, 39.3, "", 4.69, 78.74}, {"EST", "Europe", "Estonia", "2020-03-15", 
  115., 36., 0., 0., 86.692, 27.138, 0., 0., 1462., 495., 1.102, 0.373, 165., 
  0.124, "tests performed", 33.33, 1.326539*^6, 31.033, 42.7, 19.452, 13.491, 
  29481.252, 0.5, 255.569, 4.02, 24.5, 39.3, "", 4.69, 78.74}, 
 {"EST", "Europe", "Estonia", "2020-03-16", 171., 56., 0., 0., 128.907, 
  42.215, 0., 0., 1767., 305., 1.332, 0.23, 200., 0.151, "tests performed", 
  44.44, 1.326539*^6, 31.033, 42.7, 19.452, 13.491, 29481.252, 0.5, 255.569, 
  4.02, 24.5, 39.3, "", 4.69, 78.74}, {"EST", "Europe", "Estonia", 
  "2020-03-17", 205., 34., 0., 0., 154.537, 25.631, 0., 0., 1958., 191., 
  1.476, 0.144, 219., 0.165, "tests performed", 50., 1.326539*^6, 31.033, 
  42.7, 19.452, 13.491, 29481.252, 0.5, 255.569, 4.02, 24.5, 39.3, "", 4.69, 
  78.74}, {"EST", "Europe", "Estonia", "2020-03-18", 225., 20., 0., 0., 
  169.614, 15.077, 0., 0., 2496., 538., 1.882, 0.406, 287., 0.216, 
  "tests performed", 50., 1.326539*^6, 31.033, 42.7, 19.452, 13.491, 
  29481.252, 0.5, 255.569, 4.02, 24.5, 39.3, "", 4.69, 78.74}, 
 {"EST", "Europe", "Estonia", "2020-03-19", 258., 33., 0., 0., 194.491, 
  24.877, 0., 0., 2847., 351., 2.146, 0.265, 318., 0.24, "tests performed", 
  50., 1.326539*^6, 31.033, 42.7, 19.452, 13.491, 29481.252, 0.5, 255.569, 
  4.02, 24.5, 39.3, "", 4.69, 78.74}, {"EST", "Europe", "Estonia", 
  "2020-03-20", 267., 9., 0., 0., 201.276, 6.785, 0., 0., 3239., 392., 2.442, 
  0.296, 348., 0.262, "tests performed", 50., 1.326539*^6, 31.033, 42.7, 
  19.452, 13.491, 29481.252, 0.5, 255.569, 4.02, 24.5, 39.3, "", 4.69, 
  78.74}, {"EST", "Europe", "Estonia", "2020-03-21", 283., 16., 0., 0., 
  213.337, 12.061, 0., 0., 3876., 637., 2.922, 0.48, 416., 0.314, 
  "tests performed", 50., 1.326539*^6, 31.033, 42.7, 19.452, 13.491, 
  29481.252, 0.5, 255.569, 4.02, 24.5, 39.3, "", 4.69, 78.74}, 
 {"EST", "Europe", "Estonia", "2020-03-22", 306., 23., 0., 0., 230.675, 
  17.338, 0., 0., 4036., 160., 3.043, 0.121, 368., 0.277, "tests performed", 
  50., 1.326539*^6, 31.033, 42.7, 19.452, 13.491, 29481.252, 0.5, 255.569, 
  4.02, 24.5, 39.3, "", 4.69, 78.74}, {"EST", "Europe", "Estonia", 
  "2020-03-23", 326., 20., 0., 0., 245.752, 15.077, 0., 0., 4531., 495., 
  3.416, 0.373, 395., 0.298, "tests performed", 50., 1.326539*^6, 31.033, 
  42.7, 19.452, 13.491, 29481.252, 0.5, 255.569, 4.02, 24.5, 39.3, "", 4.69, 
  78.74}, {"EST", "Europe", "Estonia", "2020-03-24", 352., 26., 0., 0., 
  265.352, 19.6, 0., 0., 5934., 1403., 4.473, 1.058, 568., 0.428, 
  "tests performed", 50., 1.326539*^6, 31.033, 42.7, 19.452, 13.491, 
  29481.252, 0.5, 255.569, 4.02, 24.5, 39.3, "", 4.69, 78.74}, 
 {"EST", "Europe", "Estonia", "2020-03-25", 369., 17., 0., 0., 278.167, 
  12.815, 0., 0., 6981., 1047., 5.263, 0.789, 641., 0.483, "tests performed", 
  61.11, 1.326539*^6, 31.033, 42.7, 19.452, 13.491, 29481.252, 0.5, 255.569, 
  4.02, 24.5, 39.3, "", 4.69, 78.74}, {"EST", "Europe", "Estonia", 
  "2020-03-26", 404., 35., 1., 1., 304.552, 26.384, 0.754, 0.754, 8120., 
  1139., 6.121, 0.859, 753., 0.568, "tests performed", 61.11, 1.326539*^6, 
  31.033, 42.7, 19.452, 13.491, 29481.252, 0.5, 255.569, 4.02, 24.5, 39.3, 
  "", 4.69, 78.74}, {"EST", "Europe", "Estonia", "2020-03-27", 538., 134., 
  1., 0., 405.567, 101.015, 0.754, 0., 9373., 1253., 7.066, 0.945, 876., 
  0.66, "tests performed", 72.22, 1.326539*^6, 31.033, 42.7, 19.452, 13.491, 
  29481.252, 0.5, 255.569, 4.02, 24.5, 39.3, "", 4.69, 78.74}, 
 {"EST", "Europe", "Estonia", "2020-03-28", 575., 37., 1., 0., 433.459, 
  27.892, 0.754, 0., 10408., 1035., 7.846, 0.78, 933., 0.703, 
  "tests performed", 72.22, 1.326539*^6, 31.033, 42.7, 19.452, 13.491, 
  29481.252, 0.5, 255.569, 4.02, 24.5, 39.3, "", 4.69, 78.74}, 
 {"EST", "Europe", "Estonia", "2020-03-29", 640., 65., 1., 0., 482.458, 49., 
  0.754, 0., 11259., 851., 8.488, 0.642, 1032., 0.778, "tests performed", 
  77.78, 1.326539*^6, 31.033, 42.7, 19.452, 13.491, 29481.252, 0.5, 255.569, 
  4.02, 24.5, 39.3, "", 4.69, 78.74}, {"EST", "Europe", "Estonia", 
  "2020-03-30", 679., 39., 3., 2., 511.858, 29.4, 2.262, 1.508, 12408., 
  1149., 9.354, 0.866, 1125., 0.848, "tests performed", 77.78, 1.326539*^6, 
  31.033, 42.7, 19.452, 13.491, 29481.252, 0.5, 255.569, 4.02, 24.5, 39.3, 
  "", 4.69, 78.74}, {"EST", "Europe", "Estonia", "2020-03-31", 715., 36., 3., 
  0., 538.997, 27.138, 2.262, 0., 14384., 1976., 10.843, 1.49, 1207., 0.91, 
  "tests performed", 77.78, 1.326539*^6, 31.033, 42.7, 19.452, 13.491, 
  29481.252, 0.5, 255.569, 4.02, 24.5, 39.3, "", 4.69, 78.74}, 
 {"EST", "Europe", "Estonia", "2020-04-01", 745., 30., 4., 1., 561.612, 
  22.615, 3.015, 0.754, 15759., 1375., 11.88, 1.037, 1254., 0.945, 
  "tests performed", 77.78, 1.326539*^6, 31.033, 42.7, 19.452, 13.491, 
  29481.252, 0.5, 255.569, 4.02, 24.5, 39.3, "", 4.69, 78.74}, 
 {"EST", "Europe", "Estonia", "2020-04-02", 779., 34., 5., 1., 587.242, 
  25.631, 3.769, 0.754, 18265., 2506., 13.769, 1.889, 1449., 1.092, 
  "tests performed", 77.78, 1.326539*^6, 31.033, 42.7, 19.452, 13.491, 
  29481.252, 0.5, 255.569, 4.02, 24.5, 39.3, "", 4.69, 78.74}, 
 {"EST", "Europe", "Estonia", "2020-04-03", 858., 79., 11., 6., 646.796, 
  59.553, 8.292, 4.523, 19798., 1533., 14.925, 1.156, 1489., 1.122, 
  "tests performed", 77.78, 1.326539*^6, 31.033, 42.7, 19.452, 13.491, 
  29481.252, 0.5, 255.569, 4.02, 24.5, 39.3, "", 4.69, 78.74}, 
 {"EST", "Europe", "Estonia", "2020-04-04", 961., 103., 12., 1., 724.442, 
  77.646, 9.046, 0.754, 20984., 1186., 15.819, 0.894, 1511., 1.139, 
  "tests performed", 77.78, 1.326539*^6, 31.033, 42.7, 19.452, 13.491, 
  29481.252, 0.5, 255.569, 4.02, 24.5, 39.3, "", 4.69, 78.74}, 
 {"EST", "Europe", "Estonia", "2020-04-05", 1018., 57., 13., 1., 767.411, 
  42.969, 9.8, 0.754, 21843., 859., 16.466, 0.648, 1512., 1.14, 
  "tests performed", 77.78, 1.326539*^6, 31.033, 42.7, 19.452, 13.491, 
  29481.252, 0.5, 255.569, 4.02, 24.5, 39.3, "", 4.69, 78.74}, 
 {"EST", "Europe", "Estonia", "2020-04-06", 1097., 79., 15., 2., 826.964, 
  59.553, 11.308, 1.508, 23522., 1679., 17.732, 1.266, 1588., 1.197, 
  "tests performed", 77.78, 1.326539*^6, 31.033, 42.7, 19.452, 13.491, 
  29481.252, 0.5, 255.569, 4.02, 24.5, 39.3, "", 4.69, 78.74}, 
 {"EST", "Europe", "Estonia", "2020-04-07", 1108., 11., 19., 4., 835.256, 
  8.292, 14.323, 3.015, 24794., 1272., 18.691, 0.959, 1487., 1.121, 
  "tests performed", 77.78, 1.326539*^6, 31.033, 42.7, 19.452, 13.491, 
  29481.252, 0.5, 255.569, 4.02, 24.5, 39.3, "", 4.69, 78.74}, 
 {"EST", "Europe", "Estonia", "2020-04-08", 1149., 41., 21., 2., 866.164, 
  30.907, 15.831, 1.508, 26399., 1605., 19.901, 1.21, 1520., 1.146, 
  "tests performed", 77.78, 1.326539*^6, 31.033, 42.7, 19.452, 13.491, 
  29481.252, 0.5, 255.569, 4.02, 24.5, 39.3, "", 4.69, 78.74}, 
 {"EST", "Europe", "Estonia", "2020-04-09", 1185., 36., 24., 3., 893.302, 
  27.138, 18.092, 2.262, 27865., 1466., 21.006, 1.105, 1371., 1.034, 
  "tests performed", 77.78, 1.326539*^6, 31.033, 42.7, 19.452, 13.491, 
  29481.252, 0.5, 255.569, 4.02, 24.5, 39.3, "", 4.69, 78.74}, 
 {"EST", "Europe", "Estonia", "2020-04-10", 1207., 22., 24., 0., 909.887, 
  16.585, 18.092, 0., 29435., 1570., 22.189, 1.184, 1377., 1.038, 
  "tests performed", 77.78, 1.326539*^6, 31.033, 42.7, 19.452, 13.491, 
  29481.252, 0.5, 255.569, 4.02, 24.5, 39.3, "", 4.69, 78.74}, 
 {"EST", "Europe", "Estonia", "2020-04-11", 1258., 51., 24., 0., 948.332, 
  38.446, 18.092, 0., 30330., 895., 22.864, 0.675, 1335., 1.006, 
  "tests performed", 77.78, 1.326539*^6, 31.033, 42.7, 19.452, 13.491, 
  29481.252, 0.5, 255.569, 4.02, 24.5, 39.3, "", 4.69, 78.74}, 
 {"EST", "Europe", "Estonia", "2020-04-12", 1304., 46., 24., 0., 983.009, 
  34.677, 18.092, 0., 30739., 409., 23.172, 0.308, 1271., 0.958, 
  "tests performed", 77.78, 1.326539*^6, 31.033, 42.7, 19.452, 13.491, 
  29481.252, 0.5, 255.569, 4.02, 24.5, 39.3, "", 4.69, 78.74}, 
 {"EST", "Europe", "Estonia", "2020-04-13", 1309., 5., 25., 1., 986.778, 
  3.769, 18.846, 0.754, 32247., 1508., 24.309, 1.137, 1246., 0.939, 
  "tests performed", 77.78, 1.326539*^6, 31.033, 42.7, 19.452, 13.491, 
  29481.252, 0.5, 255.569, 4.02, 24.5, 39.3, "", 4.69, 78.74}, 
 {"EST", "Europe", "Estonia", "2020-04-14", 1332., 23., 28., 3., 1004.117, 
  17.338, 21.108, 2.262, 33953., 1706., 25.595, 1.286, 1308., 0.986, 
  "tests performed", 77.78, 1.326539*^6, 31.033, 42.7, 19.452, 13.491, 
  29481.252, 0.5, 255.569, 4.02, 24.5, 39.3, "", 4.69, 78.74}, 
 {"EST", "Europe", "Estonia", "2020-04-15", 1373., 41., 31., 3., 1035.024, 
  30.907, 23.369, 2.262, 36002., 2049., 27.14, 1.545, 1372., 1.034, 
  "tests performed", 77.78, 1.326539*^6, 31.033, 42.7, 19.452, 13.491, 
  29481.252, 0.5, 255.569, 4.02, 24.5, 39.3, "", 4.69, 78.74}, 
 {"EST", "Europe", "Estonia", "2020-04-16", 1402., 29., 35., 4., 1056.886, 
  21.861, 26.384, 3.015, 37574., 1572., 28.325, 1.185, 1387., 1.046, 
  "tests performed", 77.78, 1.326539*^6, 31.033, 42.7, 19.452, 13.491, 
  29481.252, 0.5, 255.569, 4.02, 24.5, 39.3, "", 4.69, 78.74}, 
 {"EST", "Europe", "Estonia", "2020-04-17", 1434., 32., 36., 1., 1081.009, 
  24.123, 27.138, 0.754, 39584., 2010., 29.84, 1.515, 1450., 1.093, 
  "tests performed", 77.78, 1.326539*^6, 31.033, 42.7, 19.452, 13.491, 
  29481.252, 0.5, 255.569, 4.02, 24.5, 39.3, "", 4.69, 78.74}, 
 {"EST", "Europe", "Estonia", "2020-04-18", 1459., 25., 38., 2., 1099.855, 
  18.846, 28.646, 1.508, 40306., 722., 30.384, 0.544, 1425., 1.074, 
  "tests performed", 77.78, 1.326539*^6, 31.033, 42.7, 19.452, 13.491, 
  29481.252, 0.5, 255.569, 4.02, 24.5, 39.3, "", 4.69, 78.74}, 
 {"EST", "Europe", "Estonia", "2020-04-19", 1512., 53., 38., 0., 1139.808, 
  39.954, 28.646, 0., 40905., 599., 30.836, 0.452, 1452., 1.095, 
  "tests performed", 77.78, 1.326539*^6, 31.033, 42.7, 19.452, 13.491, 
  29481.252, 0.5, 255.569, 4.02, 24.5, 39.3, "", 4.69, 78.74}, 
 {"EST", "Europe", "Estonia", "2020-04-20", 1528., 16., 40., 2., 1151.87, 
  12.061, 30.154, 1.508, 42194., 1289., 31.808, 0.972, 1421., 1.071, 
  "tests performed", 77.78, 1.326539*^6, 31.033, 42.7, 19.452, 13.491, 
  29481.252, 0.5, 255.569, 4.02, 24.5, 39.3, "", 4.69, 78.74}, 
 {"EST", "Europe", "Estonia", "2020-04-21", 1535., 7., 40., 0., 1157.147, 
  5.277, 30.154, 0., 43614., 1420., 32.878, 1.07, 1380., 1.04, 
  "tests performed", 77.78, 1.326539*^6, 31.033, 42.7, 19.452, 13.491, 
  29481.252, 0.5, 255.569, 4.02, 24.5, 39.3, "", 4.69, 78.74}, 
 {"EST", "Europe", "Estonia", "2020-04-22", 1552., 17., 43., 3., 1169.962, 
  12.815, 32.415, 2.262, 45159., 1545., 34.043, 1.165, 1308., 0.986, 
  "tests performed", 77.78, 1.326539*^6, 31.033, 42.7, 19.452, 13.491, 
  29481.252, 0.5, 255.569, 4.02, 24.5, 39.3, "", 4.69, 78.74}, 
 {"EST", "Europe", "Estonia", "2020-04-23", 1559., 7., 44., 1., 1175.239, 
  5.277, 33.169, 0.754, 46258., 1099., 34.871, 0.828, 1241., 0.936, 
  "tests performed", 77.78, 1.326539*^6, 31.033, 42.7, 19.452, 13.491, 
  29481.252, 0.5, 255.569, 4.02, 24.5, 39.3, "", 4.69, 78.74}, 
 {"EST", "Europe", "Estonia", "2020-04-24", 1592., 33., 45., 1., 1200.115, 
  24.877, 33.923, 0.754, 47308., 1050., 35.663, 0.792, 1103., 0.831, 
  "tests performed", 77.78, 1.326539*^6, 31.033, 42.7, 19.452, 13.491, 
  29481.252, 0.5, 255.569, 4.02, 24.5, 39.3, "", 4.69, 78.74}, 
 {"EST", "Europe", "Estonia", "2020-04-25", 1605., 13., 46., 1., 1209.915, 
  9.8, 34.677, 0.754, 47911., 603., 36.117, 0.455, 1086., 0.819, 
  "tests performed", 77.78, 1.326539*^6, 31.033, 42.7, 19.452, 13.491, 
  29481.252, 0.5, 255.569, 4.02, 24.5, 39.3, "", 4.69, 78.74}, 
 {"EST", "Europe", "Estonia", "2020-04-26", 1635., 30., 46., 0., 1232.531, 
  22.615, 34.677, 0., 48380., 469., 36.471, 0.354, 1068., 0.805, 
  "tests performed", 77.78, 1.326539*^6, 31.033, 42.7, 19.452, 13.491, 
  29481.252, 0.5, 255.569, 4.02, 24.5, 39.3, "", 4.69, 78.74}, 
 {"EST", "Europe", "Estonia", "2020-04-27", 1643., 8., 49., 3., 1238.561, 
  6.031, 36.938, 2.262, 49488., 1108., 37.306, 0.835, 1042., 0.786, 
  "tests performed", 75., 1.326539*^6, 31.033, 42.7, 19.452, 13.491, 
  29481.252, 0.5, 255.569, 4.02, 24.5, 39.3, "", 4.69, 78.74}, 
 {"EST", "Europe", "Estonia", "2020-04-28", 1647., 4., 50., 1., 1241.577, 
  3.015, 37.692, 0.754, 51158., 1670., 38.565, 1.259, 1078., 0.813, 
  "tests performed", 75., 1.326539*^6, 31.033, 42.7, 19.452, 13.491, 
  29481.252, 0.5, 255.569, 4.02, 24.5, 39.3, "", 4.69, 78.74}, 
 {"EST", "Europe", "Estonia", "2020-04-29", 1660., 13., 50., 0., 1251.377, 
  9.8, 37.692, 0., 52718., 1560., 39.741, 1.176, 1080., 0.814, 
  "tests performed", 75., 1.326539*^6, 31.033, 42.7, 19.452, 13.491, 
  29481.252, 0.5, 255.569, 4.02, 24.5, 39.3, "", 4.69, 78.74}, 
 {"EST", "Europe", "Estonia", "2020-04-30", 1666., 6., 50., 0., 1255.9, 
  4.523, 37.692, 0., 53745., 1027., 40.515, 0.774, 1070., 0.807, 
  "tests performed", 75., 1.326539*^6, 31.033, 42.7, 19.452, 13.491, 
  29481.252, 0.5, 255.569, 4.02, 24.5, 39.3, "", 4.69, 78.74}, 
 {"EST", "Europe", "Estonia", "2020-05-01", 1689., 23., 52., 2., 1273.238, 
  17.338, 39.2, 1.508, 54439., 694., 41.038, 0.523, 1019., 0.768, 
  "tests performed", 75., 1.326539*^6, 31.033, 42.7, 19.452, 13.491, 
  29481.252, 0.5, 255.569, 4.02, 24.5, 39.3, "", 4.69, 78.74}, 
 {"EST", "Europe", "Estonia", "2020-05-02", 1694., 5., 52., 0., 1277.007, 
  3.769, 39.2, 0., 55173., 734., 41.592, 0.553, 1037., 0.782, 
  "tests performed", 75., 1.326539*^6, 31.033, 42.7, 19.452, 13.491, 
  29481.252, 0.5, 255.569, 4.02, 24.5, 39.3, "", 4.69, 78.74}, 
 {"EST", "Europe", "Estonia", "2020-05-03", 1699., 5., 53., 1., 1280.777, 
  3.769, 39.954, 0.754, 55749., 576., 42.026, 0.434, 1053., 0.794, 
  "tests performed", 75., 1.326539*^6, 31.033, 42.7, 19.452, 13.491, 
  29481.252, 0.5, 255.569, 4.02, 24.5, 39.3, "", 4.69, 78.74}, 
 {"EST", "Europe", "Estonia", "2020-05-04", 1700., 1., 55., 2., 1281.53, 
  0.754, 41.461, 1.508, 57397., 1648., 43.268, 1.242, 1130., 0.852, 
  "tests performed", 75., 1.326539*^6, 31.033, 42.7, 19.452, 13.491, 
  29481.252, 0.5, 255.569, 4.02, 24.5, 39.3, "", 4.69, 78.74}, 
 {"EST", "Europe", "Estonia", "2020-05-05", 1703., 3., 55., 0., 1283.792, 
  2.262, 41.461, 0., 58935., 1538., 44.428, 1.159, 1111., 0.838, 
  "tests performed", 75., 1.326539*^6, 31.033, 42.7, 19.452, 13.491, 
  29481.252, 0.5, 255.569, 4.02, 24.5, 39.3, "", 4.69, 78.74}, 
 {"EST", "Europe", "Estonia", "2020-05-06", 1711., 8., 55., 0., 1289.823, 
  6.031, 41.461, 0., 60473., 1538., 45.587, 1.159, 1108., 0.835, 
  "tests performed", 75., 1.326539*^6, 31.033, 42.7, 19.452, 13.491, 
  29481.252, 0.5, 255.569, 4.02, 24.5, 39.3, "", 4.69, 78.74}, 
 {"EST", "Europe", "Estonia", "2020-05-07", 1713., 2., 55., 0., 1291.33, 
  1.508, 41.461, 0., 61749., 1276., 46.549, 0.962, 1143., 0.862, 
  "tests performed", 75., 1.326539*^6, 31.033, 42.7, 19.452, 13.491, 
  29481.252, 0.5, 255.569, 4.02, 24.5, 39.3, "", 4.69, 78.74}, 
 {"EST", "Europe", "Estonia", "2020-05-08", 1720., 7., 56., 1., 1296.607, 
  5.277, 42.215, 0.754, 62699., 950., 47.265, 0.716, 1180., 0.89, 
  "tests performed", 66.67, 1.326539*^6, 31.033, 42.7, 19.452, 13.491, 
  29481.252, 0.5, 255.569, 4.02, 24.5, 39.3, "", 4.69, 78.74}, 
 {"EST", "Europe", "Estonia", "2020-05-09", 1725., 5., 56., 0., 1300.376, 
  3.769, 42.215, 0., 63348., 649., 47.754, 0.489, 1168., 0.88, 
  "tests performed", 66.67, 1.326539*^6, 31.033, 42.7, 19.452, 13.491, 
  29481.252, 0.5, 255.569, 4.02, 24.5, 39.3, "", 4.69, 78.74}, 
 {"EST", "Europe", "Estonia", "2020-05-10", 1733., 8., 60., 4., 1306.407, 
  6.031, 45.23, 3.015, 63938., 590., 48.199, 0.445, 1170., 0.882, 
  "tests performed", 66.67, 1.326539*^6, 31.033, 42.7, 19.452, 13.491, 
  29481.252, 0.5, 255.569, 4.02, 24.5, 39.3, "", 4.69, 78.74}, 
 {"EST", "Europe", "Estonia", "2020-05-11", 1739., 6., 60., 0., 1310.93, 
  4.523, 45.23, 0., 64950., 1012., 48.962, 0.763, 1079., 0.813, 
  "tests performed", 62.96, 1.326539*^6, 31.033, 42.7, 19.452, 13.491, 
  29481.252, 0.5, 255.569, 4.02, 24.5, 39.3, "", 4.69, 78.74}, 
 {"EST", "Europe", "Estonia", "2020-05-12", 1741., 2., 61., 1., 1312.438, 
  1.508, 45.984, 0.754, 66076., 1126., 49.811, 0.849, 1020., 0.769, 
  "tests performed", 62.96, 1.326539*^6, 31.033, 42.7, 19.452, 13.491, 
  29481.252, 0.5, 255.569, 4.02, 24.5, 39.3, "", 4.69, 78.74}, 
 {"EST", "Europe", "Estonia", "2020-05-13", 1746., 5., 61., 0., 1316.207, 
  3.769, 45.984, 0., 67116., 1040., 50.595, 0.784, 949., 0.715, 
  "tests performed", 62.96, 1.326539*^6, 31.033, 42.7, 19.452, 13.491, 
  29481.252, 0.5, 255.569, 4.02, 24.5, 39.3, "", 4.69, 78.74}, 
 {"EST", "Europe", "Estonia", "2020-05-14", 1751., 5., 61., 0., 1319.976, 
  3.769, 45.984, 0., 68081., 965., 51.322, 0.727, 905., 0.682, 
  "tests performed", 62.96, 1.326539*^6, 31.033, 42.7, 19.452, 13.491, 
  29481.252, 0.5, 255.569, 4.02, 24.5, 39.3, "", 4.69, 78.74}, 
 {"EST", "Europe", "Estonia", "2020-05-15", 1758., 7., 62., 1., 1325.253, 
  5.277, 46.738, 0.754, 68826., 745., 51.884, 0.562, 875., 0.66, 
  "tests performed", 55.56, 1.326539*^6, 31.033, 42.7, 19.452, 13.491, 
  29481.252, 0.5, 255.569, 4.02, 24.5, 39.3, "", 4.69, 78.74}, 
 {"EST", "Europe", "Estonia", "2020-05-16", 1766., 8., 63., 1., 1331.284, 
  6.031, 47.492, 0.754, 69503., 677., 52.394, 0.51, 879., 0.663, 
  "tests performed", 55.56, 1.326539*^6, 31.033, 42.7, 19.452, 13.491, 
  29481.252, 0.5, 255.569, 4.02, 24.5, 39.3, "", 4.69, 78.74}, 
 {"EST", "Europe", "Estonia", "2020-05-17", 1770., 4., 63., 0., 1334.299, 
  3.015, 47.492, 0., 70170., 667., 52.897, 0.503, 890., 0.671, 
  "tests performed", 55.56, 1.326539*^6, 31.033, 42.7, 19.452, 13.491, 
  29481.252, 0.5, 255.569, 4.02, 24.5, 39.3, "", 4.69, 78.74}, 
 {"EST", "Europe", "Estonia", "2020-05-18", 1774., 4., 63., 0., 1337.315, 
  3.015, 47.492, 0., 71426., 1256., 53.844, 0.947, 925., 0.697, 
  "tests performed", 50., 1.326539*^6, 31.033, 42.7, 19.452, 13.491, 
  29481.252, 0.5, 255.569, 4.02, 24.5, 39.3, "", 4.69, 78.74}, 
 {"EST", "Europe", "Estonia", "2020-05-19", 1784., 10., 64., 1., 1344.853, 
  7.538, 48.246, 0.754, 72445., 1019., 54.612, 0.768, 910., 0.686, 
  "tests performed", 50., 1.326539*^6, 31.033, 42.7, 19.452, 13.491, 
  29481.252, 0.5, 255.569, 4.02, 24.5, 39.3, "", 4.69, 78.74}, 
 {"EST", "Europe", "Estonia", "2020-05-20", 1791., 7., 64., 0., 1350.13, 
  5.277, 48.246, 0., 73717., 1272., 55.571, 0.959, 943., 0.711, 
  "tests performed", 50., 1.326539*^6, 31.033, 42.7, 19.452, 13.491, 
  29481.252, 0.5, 255.569, 4.02, 24.5, 39.3, "", 4.69, 78.74}, 
 {"EST", "Europe", "Estonia", "2020-05-21", 1794., 3., 64., 0., 1352.391, 
  2.262, 48.246, 0., 74593., 876., 56.231, 0.66, 930., 0.701, 
  "tests performed", 50., 1.326539*^6, 31.033, 42.7, 19.452, 13.491, 
  29481.252, 0.5, 255.569, 4.02, 24.5, 39.3, "", 4.69, 78.74}, 
 {"EST", "Europe", "Estonia", "2020-05-22", 1800., 6., 64., 0., 1356.914, 
  4.523, 48.246, 0., 75242., 649., 56.721, 0.489, 917., 0.691, 
  "tests performed", 50., 1.326539*^6, 31.033, 42.7, 19.452, 13.491, 
  29481.252, 0.5, 255.569, 4.02, 24.5, 39.3, "", 4.69, 78.74}, 
 {"EST", "Europe", "Estonia", "2020-05-23", 1807., 7., 64., 0., 1362.191, 
  5.277, 48.246, 0., 75769., 527., 57.118, 0.397, 895., 0.675, 
  "tests performed", 50., 1.326539*^6, 31.033, 42.7, 19.452, 13.491, 
  29481.252, 0.5, 255.569, 4.02, 24.5, 39.3, "", 4.69, 78.74}, 
 {"EST", "Europe", "Estonia", "2020-05-24", 1821., 14., 64., 0., 1372.745, 
  10.554, 48.246, 0., 76577., 808., 57.727, 0.609, 915., 0.69, 
  "tests performed", 50., 1.326539*^6, 31.033, 42.7, 19.452, 13.491, 
  29481.252, 0.5, 255.569, 4.02, 24.5, 39.3, "", 4.69, 78.74}, 
 {"EST", "Europe", "Estonia", "2020-05-25", 1823., 2., 64., 0., 1374.253, 
  1.508, 48.246, 0., 78074., 1497., 58.855, 1.129, 950., 0.716, 
  "tests performed", 50., 1.326539*^6, 31.033, 42.7, 19.452, 13.491, 
  29481.252, 0.5, 255.569, 4.02, 24.5, 39.3, "", 4.69, 78.74}, 
 {"EST", "Europe", "Estonia", "2020-05-26", 1824., 1., 65., 1., 1375.007, 
  0.754, 49., 0.754, 79596., 1522., 60.003, 1.147, 1022., 0.77, 
  "tests performed", 50., 1.326539*^6, 31.033, 42.7, 19.452, 13.491, 
  29481.252, 0.5, 255.569, 4.02, 24.5, 39.3, "", 4.69, 78.74}, 
 {"EST", "Europe", "Estonia", "2020-05-27", 1834., 10., 65., 0., 1382.545, 
  7.538, 49., 0., 80715., 1119., 60.846, 0.844, 1000., 0.754, 
  "tests performed", 50., 1.326539*^6, 31.033, 42.7, 19.452, 13.491, 
  29481.252, 0.5, 255.569, 4.02, 24.5, 39.3, "", 4.69, 78.74}, 
 {"EST", "Europe", "Estonia", "2020-05-28", 1840., 6., 66., 1., 1387.068, 
  4.523, 49.754, 0.754, 81708., 993., 61.595, 0.749, 1016., 0.766, 
  "tests performed", 50., 1.326539*^6, 31.033, 42.7, 19.452, 13.491, 
  29481.252, 0.5, 255.569, 4.02, 24.5, 39.3, "", 4.69, 78.74}, 
 {"EST", "Europe", "Estonia", "2020-05-29", 1851., 11., 66., 0., 1395.36, 
  8.292, 49.754, 0., 82741., 1033., 62.374, 0.779, 1071., 0.807, 
  "tests performed", 50., 1.326539*^6, 31.033, 42.7, 19.452, 13.491, 
  29481.252, 0.5, 255.569, 4.02, 24.5, 39.3, "", 4.69, 78.74}, 
 {"EST", "Europe", "Estonia", "2020-05-30", 1859., 8., 67., 1., 1401.391, 
  6.031, 50.507, 0.754, 83432., 691., 62.894, 0.521, 1095., 0.825, 
  "tests performed", 50., 1.326539*^6, 31.033, 42.7, 19.452, 13.491, 
  29481.252, 0.5, 255.569, 4.02, 24.5, 39.3, "", 4.69, 78.74}, 
 {"EST", "Europe", "Estonia", "2020-05-31", 1865., 6., 67., 0., 1405.914, 
  4.523, 50.507, 0., 84143., 711., 63.43, 0.536, 1081., 0.815, 
  "tests performed", 50., 1.326539*^6, 31.033, 42.7, 19.452, 13.491, 
  29481.252, 0.5, 255.569, 4.02, 24.5, 39.3, "", 4.69, 78.74}, 
 {"EST", "Europe", "Estonia", "2020-06-01", 1869., 4., 68., 1., 1408.93, 
  3.015, 51.261, 0.754, 85166., 1023., 64.202, 0.771, 1013., 0.764, 
  "tests performed", 37.96, 1.326539*^6, 31.033, 42.7, 19.452, 13.491, 
  29481.252, 0.5, 255.569, 4.02, 24.5, 39.3, "", 4.69, 78.74}, 
 {"EST", "Europe", "Estonia", "2020-06-02", 1870., 1., 68., 0., 1409.683, 
  0.754, 51.261, 0., 86424., 1258., 65.15, 0.948, 975., 0.735, 
  "tests performed", 37.96, 1.326539*^6, 31.033, 42.7, 19.452, 13.491, 
  29481.252, 0.5, 255.569, 4.02, 24.5, 39.3, "", 4.69, 78.74}, 
 {"EST", "Europe", "Estonia", "2020-06-03", 1870., 0., 68., 0., 1409.683, 0., 
  51.261, 0., 87446., 1022., 65.92, 0.77, 962., 0.725, "tests performed", 
  37.96, 1.326539*^6, 31.033, 42.7, 19.452, 13.491, 29481.252, 0.5, 255.569, 
  4.02, 24.5, 39.3, "", 4.69, 78.74}, {"EST", "Europe", "Estonia", 
  "2020-06-04", 1880., 10., 69., 1., 1417.222, 7.538, 52.015, 0.754, 88562., 
  1116., 66.762, 0.841, 979., 0.738, "tests performed", 37.96, 1.326539*^6, 
  31.033, 42.7, 19.452, 13.491, 29481.252, 0.5, 255.569, 4.02, 24.5, 39.3, 
  "", 4.69, 78.74}, {"EST", "Europe", "Estonia", "2020-06-05", 1890., 10., 
  69., 0., 1424.76, 7.538, 52.015, 0., 89415., 853., 67.405, 0.643, 953., 
  0.718, "tests performed", 37.96, 1.326539*^6, 31.033, 42.7, 19.452, 13.491, 
  29481.252, 0.5, 255.569, 4.02, 24.5, 39.3, "", 4.69, 78.74}, 
 {"EST", "Europe", "Estonia", "2020-06-06", 1910., 20., 69., 0., 1439.837, 
  15.077, 52.015, 0., 90063., 648., 67.893, 0.488, 947., 0.714, 
  "tests performed", 37.96, 1.326539*^6, 31.033, 42.7, 19.452, 13.491, 
  29481.252, 0.5, 255.569, 4.02, 24.5, 39.3, "", 4.69, 78.74}, 
 {"EST", "Europe", "Estonia", "2020-06-07", 1931., 21., 69., 0., 1455.668, 
  15.831, 52.015, 0., 90611., 548., 68.306, 0.413, 924., 0.697, 
  "tests performed", 37.96, 1.326539*^6, 31.033, 42.7, 19.452, 13.491, 
  29481.252, 0.5, 255.569, 4.02, 24.5, 39.3, "", 4.69, 78.74}, 
 {"EST", "Europe", "Estonia", "2020-06-08", 1939., 8., 69., 0., 1461.698, 
  6.031, 52.015, 0., 91726., 1115., 69.147, 0.841, 937., 0.706, 
  "tests performed", 37.96, 1.326539*^6, 31.033, 42.7, 19.452, 13.491, 
  29481.252, 0.5, 255.569, 4.02, 24.5, 39.3, "", 4.69, 78.74}, 
 {"EST", "Europe", "Estonia", "2020-06-09", 1940., 1., 69., 0., 1462.452, 
  0.754, 52.015, 0., 92877., 1151., 70.015, 0.868, 922., 0.695, 
  "tests performed", 37.96, 1.326539*^6, 31.033, 42.7, 19.452, 13.491, 
  29481.252, 0.5, 255.569, 4.02, 24.5, 39.3, "", 4.69, 78.74}, 
 {"EST", "Europe", "Estonia", "2020-06-10", 1947., 7., 69., 0., 1467.729, 
  5.277, 52.015, 0., 93828., 951., 70.731, 0.717, 912., 0.688, 
  "tests performed", 37.96, 1.326539*^6, 31.033, 42.7, 19.452, 13.491, 
  29481.252, 0.5, 255.569, 4.02, 24.5, 39.3, "", 4.69, 78.74}, 
 {"EST", "Europe", "Estonia", "2020-06-11", 1958., 11., 69., 0., 1476.021, 
  8.292, 52.015, 0., 94708., 880., 71.395, 0.663, 878., 0.662, 
  "tests performed", 37.96, 1.326539*^6, 31.033, 42.7, 19.452, 13.491, 
  29481.252, 0.5, 255.569, 4.02, 24.5, 39.3, "", 4.69, 78.74}, 
 {"EST", "Europe", "Estonia", "2020-06-12", 1965., 7., 69., 0., 1481.298, 
  5.277, 52.015, 0., 95369., 661., 71.893, 0.498, 851., 0.642, 
  "tests performed", 37.96, 1.326539*^6, 31.033, 42.7, 19.452, 13.491, 
  29481.252, 0.5, 255.569, 4.02, 24.5, 39.3, "", 4.69, 78.74}, 
 {"EST", "Europe", "Estonia", "2020-06-13", 1970., 5., 69., 0., 1485.068, 
  3.769, 52.015, 0., 95984., 615., 72.357, 0.464, 846., 0.638, 
  "tests performed", 37.96, 1.326539*^6, 31.033, 42.7, 19.452, 13.491, 
  29481.252, 0.5, 255.569, 4.02, 24.5, 39.3, "", 4.69, 78.74}, 
 {"EST", "Europe", "Estonia", "2020-06-14", 1973., 3., 69., 0., 1487.329, 
  2.262, 52.015, 0., 96627., 643., 72.841, 0.485, 859., 0.648, 
  "tests performed", 37.96, 1.326539*^6, 31.033, 42.7, 19.452, 13.491, 
  29481.252, 0.5, 255.569, 4.02, 24.5, 39.3, "", 4.69, 78.74}, 
 {"EST", "Europe", "Estonia", "2020-06-15", 1973., 0., 69., 0., 1487.329, 0., 
  52.015, 0., 97695., 1068., 73.647, 0.805, 853., 0.643, "tests performed", 
  37.96, 1.326539*^6, 31.033, 42.7, 19.452, 13.491, 29481.252, 0.5, 255.569, 
  4.02, 24.5, 39.3, "", 4.69, 78.74}, {"EST", "Europe", "Estonia", 
  "2020-06-16", 1974., 1., 69., 0., 1488.083, 0.754, 52.015, 0., 99144., 
  1449., 74.739, 1.092, 895., 0.675, "tests performed", 37.96, 1.326539*^6, 
  31.033, 42.7, 19.452, 13.491, 29481.252, 0.5, 255.569, 4.02, 24.5, 39.3, 
  "", 4.69, 78.74}, {"EST", "Europe", "Estonia", "2020-06-17", 1975., 1., 
  69., 0., 1488.837, 0.754, 52.015, 0., 100385., 1241., 75.674, 0.936, 937., 
  0.706, "tests performed", 37.96, 1.326539*^6, 31.033, 42.7, 19.452, 13.491, 
  29481.252, 0.5, 255.569, 4.02, 24.5, 39.3, "", 4.69, 78.74}, 
 {"EST", "Europe", "Estonia", "2020-06-18", 1977., 2., 69., 0., 1490.344, 
  1.508, 52.015, 0., 101739., 1354., 76.695, 1.021, 1004., 0.757, 
  "tests performed", 37.96, 1.326539*^6, 31.033, 42.7, 19.452, 13.491, 
  29481.252, 0.5, 255.569, 4.02, 24.5, 39.3, "", 4.69, 78.74}, 
 {"EST", "Europe", "Estonia", "2020-06-19", 1977., 0., 69., 0., 1490.344, 0., 
  52.015, 0., 102483., 744., 77.256, 0.561, 1016., 0.766, "tests performed", 
  37.96, 1.326539*^6, 31.033, 42.7, 19.452, 13.491, 29481.252, 0.5, 255.569, 
  4.02, 24.5, 39.3, "", 4.69, 78.74}, {"EST", "Europe", "Estonia", 
  "2020-06-20", 1979., 2., 69., 0., 1491.852, 1.508, 52.015, 0., 102923., 
  440., 77.588, 0.332, 991., 0.747, "tests performed", 37.96, 1.326539*^6, 
  31.033, 42.7, 19.452, 13.491, 29481.252, 0.5, 255.569, 4.02, 24.5, 39.3, 
  "", 4.69, 78.74}, {"EST", "Europe", "Estonia", "2020-06-21", 1981., 2., 
  69., 0., 1493.36, 1.508, 52.015, 0., 103208., 285., 77.802, 0.215, 940., 
  0.709, "tests performed", 37.96, 1.326539*^6, 31.033, 42.7, 19.452, 13.491, 
  29481.252, 0.5, 255.569, 4.02, 24.5, 39.3, "", 4.69, 78.74}, 
 {"EST", "Europe", "Estonia", "2020-06-22", 1981., 0., 69., 0., 1493.36, 0., 
  52.015, 0., 103682., 474., 78.16, 0.357, 855., 0.645, "tests performed", 
  37.96, 1.326539*^6, 31.033, 42.7, 19.452, 13.491, 29481.252, 0.5, 255.569, 
  4.02, 24.5, 39.3, "", 4.69, 78.74}, {"EST", "Europe", "Estonia", 
  "2020-06-23", 1981., 0., 69., 0., 1493.36, 0., 52.015, 0., 103948., 266., 
  78.36, 0.201, 686., 0.517, "tests performed", 37.96, 1.326539*^6, 31.033, 
  42.7, 19.452, 13.491, 29481.252, 0.5, 255.569, 4.02, 24.5, 39.3, "", 4.69, 
  78.74}, {"EST", "Europe", "Estonia", "2020-06-24", 1982., 1., 69., 0., 
  1494.114, 0.754, 52.015, 0., 104296., 348., 78.623, 0.262, 559., 0.421, 
  "tests performed", 37.96, 1.326539*^6, 31.033, 42.7, 19.452, 13.491, 
  29481.252, 0.5, 255.569, 4.02, 24.5, 39.3, "", 4.69, 78.74}, 
 {"EST", "Europe", "Estonia", "2020-06-25", 1983., 1., 69., 0., 1494.867, 
  0.754, 52.015, 0., 104858., 562., 79.046, 0.424, 446., 0.336, 
  "tests performed", 37.96, 1.326539*^6, 31.033, 42.7, 19.452, 13.491, 
  29481.252, 0.5, 255.569, 4.02, 24.5, 39.3, "", 4.69, 78.74}, 
 {"EST", "Europe", "Estonia", "2020-06-26", 1984., 1., 69., 0., 1495.621, 
  0.754, 52.015, 0., 105304., 446., 79.383, 0.336, 403., 0.304, 
  "tests performed", 37.96, 1.326539*^6, 31.033, 42.7, 19.452, 13.491, 
  29481.252, 0.5, 255.569, 4.02, 24.5, 39.3, "", 4.69, 78.74}, 
 {"EST", "Europe", "Estonia", "2020-06-27", 1986., 2., 69., 0., 1497.129, 
  1.508, 52.015, 0., 105666., 362., 79.655, 0.273, 392., 0.296, 
  "tests performed", "", 1.326539*^6, 31.033, 42.7, 19.452, 13.491, 
  29481.252, 0.5, 255.569, 4.02, 24.5, 39.3, "", 4.69, 78.74}, 
 {"EST", "Europe", "Estonia", "2020-06-28", 1986., 0., 69., 0., 1497.129, 0., 
  52.015, 0., 106016., 350., 79.919, 0.264, 401., 0.302, "tests performed", 
  "", 1.326539*^6, 31.033, 42.7, 19.452, 13.491, 29481.252, 0.5, 255.569, 
  4.02, 24.5, 39.3, "", 4.69, 78.74}, {"EST", "Europe", "Estonia", 
  "2020-06-29", 1987., 1., 69., 0., 1497.883, 0.754, 52.015, 0., 106779., 
  763., 80.494, 0.575, 442., 0.333, "tests performed", "", 1.326539*^6, 
  31.033, 42.7, 19.452, 13.491, 29481.252, 0.5, 255.569, 4.02, 24.5, 39.3, 
  "", 4.69, 78.74}, {"EST", "Europe", "Estonia", "2020-06-30", 1987., 0., 
  69., 0., 1497.883, 0., 52.015, 0., 107435., 656., 80.989, 0.495, 498., 
  0.375, "tests performed", "", 1.326539*^6, 31.033, 42.7, 19.452, 13.491, 
  29481.252, 0.5, 255.569, 4.02, 24.5, 39.3, "", 4.69, 78.74}, 
 {"EST", "Europe", "Estonia", "2020-07-01", 1989., 2., 69., 0., 1499.391, 
  1.508, 52.015, 0., 108145., 710., 81.524, 0.535, 550., 0.415, 
  "tests performed", "", 1.326539*^6, 31.033, 42.7, 19.452, 13.491, 
  29481.252, 0.5, 255.569, 4.02, 24.5, 39.3, "", 4.69, 78.74}, 
 {"EST", "Europe", "Estonia", "2020-07-02", 1989., 0., 69., 0., 1499.391, 0., 
  52.015, 0., 108535., 390., 81.818, 0.294, 525., 0.396, "tests performed", 
  "", 1.326539*^6, 31.033, 42.7, 19.452, 13.491, 29481.252, 0.5, 255.569, 
  4.02, 24.5, 39.3, "", 4.69, 78.74}, {"EST", "Europe", "Estonia", 
  "2020-07-03", 1990., 1., 69., 0., 1500.144, 0.754, 52.015, 0., 108800., 
  265., 82.018, 0.2, 499., 0.376, "tests performed", "", 1.326539*^6, 31.033, 
  42.7, 19.452, 13.491, 29481.252, 0.5, 255.569, 4.02, 24.5, 39.3, "", 4.69, 
  78.74}, {"EST", "Europe", "Estonia", "2020-07-04", 1991., 1., 69., 0., 
  1500.898, 0.754, 52.015, 0., 109087., 287., 82.234, 0.216, 489., 0.369, 
  "tests performed", "", 1.326539*^6, 31.033, 42.7, 19.452, 13.491, 
  29481.252, 0.5, 255.569, 4.02, 24.5, 39.3, "", 4.69, 78.74}, 
 {"EST", "Europe", "Estonia", "2020-07-05", 1993., 2., 69., 0., 1502.406, 
  1.508, 52.015, 0., 109382., 295., 82.457, 0.222, 481., 0.363, 
  "tests performed", "", 1.326539*^6, 31.033, 42.7, 19.452, 13.491, 
  29481.252, 0.5, 255.569, 4.02, 24.5, 39.3, "", 4.69, 78.74}, 
 {"EST", "Europe", "Estonia", "2020-07-06", 1993., 0., 69., 0., 1502.406, 0., 
  52.015, 0., 109980., 598., 82.907, 0.451, 457., 0.345, "tests performed", 
  "", 1.326539*^6, 31.033, 42.7, 19.452, 13.491, 29481.252, 0.5, 255.569, 
  4.02, 24.5, 39.3, "", 4.69, 78.74}, {"EST", "Europe", "Estonia", 
  "2020-07-07", 1994., 1., 69., 0., 1503.16, 0.754, 52.015, 0., "", "", "", 
  "", "", "", "", "", 1.326539*^6, 31.033, 42.7, 19.452, 13.491, 29481.252, 
  0.5, 255.569, 4.02, 24.5, 39.3, "", 4.69, 78.74}, 
 {"EST", "Europe", "Estonia", "2020-07-08", 1995., 1., 69., 0., 1503.914, 
  0.754, 52.015, 0., "", "", "", "", "", "", "", "", 1.326539*^6, 31.033, 
  42.7, 19.452, 13.491, 29481.252, 0.5, 255.569, 4.02, 24.5, 39.3, "", 4.69, 
  78.74}, {"ETH", "Africa", "Ethiopia", "2020-03-14", 1., 1., 0., 0., 0.009, 
  0.009, 0., 0., "", "", "", "", "", "", "", 2.78, 1.14963583*^8, 104.957, 
  19.8, 3.526, 2.063, 1729.927, 26.7, 182.634, 7.47, 0.4, 8.5, 7.96, 0.3, 
  66.6}, {"ETH", "Africa", "Ethiopia", "2020-03-15", 1., 0., 0., 0., 0.009, 
  0., 0., 0., "", "", "", "", "", "", "", 2.78, 1.14963583*^8, 104.957, 19.8, 
  3.526, 2.063, 1729.927, 26.7, 182.634, 7.47, 0.4, 8.5, 7.96, 0.3, 66.6}, 
 {"ETH", "Africa", "Ethiopia", "2020-03-16", 4., 3., 0., 0., 0.035, 0.026, 
  0., 0., "", "", "", "", "", "", "", 35.19, 1.14963583*^8, 104.957, 19.8, 
  3.526, 2.063, 1729.927, 26.7, 182.634, 7.47, 0.4, 8.5, 7.96, 0.3, 66.6}, 
 {"ETH", "Africa", "Ethiopia", "2020-03-17", 5., 1., 0., 0., 0.043, 0.009, 
  0., 0., 79., "", 0.001, "", "", "", "tests performed", 35.19, 
  1.14963583*^8, 104.957, 19.8, 3.526, 2.063, 1729.927, 26.7, 182.634, 7.47, 
  0.4, 8.5, 7.96, 0.3, 66.6}, {"ETH", "Africa", "Ethiopia", "2020-03-18", 5., 
  0., 0., 0., 0.043, 0., 0., 0., "", "", "", "", "", "", "tests performed", 
  35.19, 1.14963583*^8, 104.957, 19.8, 3.526, 2.063, 1729.927, 26.7, 182.634, 
  7.47, 0.4, 8.5, 7.96, 0.3, 66.6}, {"ETH", "Africa", "Ethiopia", 
  "2020-03-19", 6., 1., 0., 0., 0.052, 0.009, 0., 0., "", "", "", "", "", "", 
  "tests performed", 35.19, 1.14963583*^8, 104.957, 19.8, 3.526, 2.063, 
  1729.927, 26.7, 182.634, 7.47, 0.4, 8.5, 7.96, 0.3, 66.6}, 
 {"ETH", "Africa", "Ethiopia", "2020-03-20", 7., 1., 0., 0., 0.061, 0.009, 
  0., 0., "", "", "", "", "", "", "tests performed", 35.19, 1.14963583*^8, 
  104.957, 19.8, 3.526, 2.063, 1729.927, 26.7, 182.634, 7.47, 0.4, 8.5, 7.96, 
  0.3, 66.6}, {"ETH", "Africa", "Ethiopia", "2020-03-21", 9., 2., 0., 0., 
  0.078, 0.017, 0., 0., "", "", "", "", "", "", "tests performed", 35.19, 
  1.14963583*^8, 104.957, 19.8, 3.526, 2.063, 1729.927, 26.7, 182.634, 7.47, 
  0.4, 8.5, 7.96, 0.3, 66.6}, {"ETH", "Africa", "Ethiopia", "2020-03-22", 9., 
  0., 0., 0., 0.078, 0., 0., 0., 392., "", 0.003, "", "", "", 
  "tests performed", 35.19, 1.14963583*^8, 104.957, 19.8, 3.526, 2.063, 
  1729.927, 26.7, 182.634, 7.47, 0.4, 8.5, 7.96, 0.3, 66.6}, 
 {"ETH", "Africa", "Ethiopia", "2020-03-23", 11., 2., 0., 0., 0.096, 0.017, 
  0., 0., "", "", "", "", "", "", "tests performed", 40.74, 1.14963583*^8, 
  104.957, 19.8, 3.526, 2.063, 1729.927, 26.7, 182.634, 7.47, 0.4, 8.5, 7.96, 
  0.3, 66.6}, {"ETH", "Africa", "Ethiopia", "2020-03-24", 11., 0., 0., 0., 
  0.096, 0., 0., 0., "", "", "", "", 62., 0.001, "tests performed", 40.74, 
  1.14963583*^8, 104.957, 19.8, 3.526, 2.063, 1729.927, 26.7, 182.634, 7.47, 
  0.4, 8.5, 7.96, 0.3, 66.6}, {"ETH", "Africa", "Ethiopia", "2020-03-25", 
  11., 0., 0., 0., 0.096, 0., 0., 0., 576., "", 0.005, "", 62., 0.001, 
  "tests performed", 51.85, 1.14963583*^8, 104.957, 19.8, 3.526, 2.063, 
  1729.927, 26.7, 182.634, 7.47, 0.4, 8.5, 7.96, 0.3, 66.6}, 
 {"ETH", "Africa", "Ethiopia", "2020-03-26", 12., 1., 0., 0., 0.104, 0.009, 
  0., 0., "", "", "", "", 63., 0.001, "tests performed", 60.19, 
  1.14963583*^8, 104.957, 19.8, 3.526, 2.063, 1729.927, 26.7, 182.634, 7.47, 
  0.4, 8.5, 7.96, 0.3, 66.6}, {"ETH", "Africa", "Ethiopia", "2020-03-27", 
  12., 0., 0., 0., 0.104, 0., 0., 0., 718., "", 0.006, "", 64., 0.001, 
  "tests performed", 60.19, 1.14963583*^8, 104.957, 19.8, 3.526, 2.063, 
  1729.927, 26.7, 182.634, 7.47, 0.4, 8.5, 7.96, 0.3, 66.6}, 
 {"ETH", "Africa", "Ethiopia", "2020-03-28", 16., 4., 0., 0., 0.139, 0.035, 
  0., 0., "", "", "", "", 66., 0.001, "tests performed", 60.19, 
  1.14963583*^8, 104.957, 19.8, 3.526, 2.063, 1729.927, 26.7, 182.634, 7.47, 
  0.4, 8.5, 7.96, 0.3, 66.6}, {"ETH", "Africa", "Ethiopia", "2020-03-29", 
  16., 0., 0., 0., 0.139, 0., 0., 0., "", "", "", "", 68., 0.001, 
  "tests performed", 60.19, 1.14963583*^8, 104.957, 19.8, 3.526, 2.063, 
  1729.927, 26.7, 182.634, 7.47, 0.4, 8.5, 7.96, 0.3, 66.6}, 
 {"ETH", "Africa", "Ethiopia", "2020-03-30", 16., 0., 0., 0., 0.139, 0., 0., 
  0., "", "", "", "", 69., 0.001, "tests performed", 68.52, 1.14963583*^8, 
  104.957, 19.8, 3.526, 2.063, 1729.927, 26.7, 182.634, 7.47, 0.4, 8.5, 7.96, 
  0.3, 66.6}, {"ETH", "Africa", "Ethiopia", "2020-03-31", 23., 7., 0., 0., 
  0.2, 0.061, 0., 0., 1013., "", 0.009, "", 71., 0.001, "tests performed", 
  68.52, 1.14963583*^8, 104.957, 19.8, 3.526, 2.063, 1729.927, 26.7, 182.634, 
  7.47, 0.4, 8.5, 7.96, 0.3, 66.6}, {"ETH", "Africa", "Ethiopia", 
  "2020-04-01", 25., 2., 0., 0., 0.217, 0.017, 0., 0., 1083., 70., 0.009, 
  0.001, 72., 0.001, "tests performed", 68.52, 1.14963583*^8, 104.957, 19.8, 
  3.526, 2.063, 1729.927, 26.7, 182.634, 7.47, 0.4, 8.5, 7.96, 0.3, 66.6}, 
 {"ETH", "Africa", "Ethiopia", "2020-04-02", 29., 4., 0., 0., 0.252, 0.035, 
  0., 0., "", "", "", "", 72., 0.001, "tests performed", 68.52, 
  1.14963583*^8, 104.957, 19.8, 3.526, 2.063, 1729.927, 26.7, 182.634, 7.47, 
  0.4, 8.5, 7.96, 0.3, 66.6}, {"ETH", "Africa", "Ethiopia", "2020-04-03", 
  29., 0., 0., 0., 0.252, 0., 0., 0., 1222., "", 0.011, "", 72., 0.001, 
  "tests performed", 68.52, 1.14963583*^8, 104.957, 19.8, 3.526, 2.063, 
  1729.927, 26.7, 182.634, 7.47, 0.4, 8.5, 7.96, 0.3, 66.6}, 
 {"ETH", "Africa", "Ethiopia", "2020-04-04", 35., 6., 0., 0., 0.304, 0.052, 
  0., 0., "", "", "", "", 106., 0.001, "tests performed", 68.52, 
  1.14963583*^8, 104.957, 19.8, 3.526, 2.063, 1729.927, 26.7, 182.634, 7.47, 
  0.4, 8.5, 7.96, 0.3, 66.6}, {"ETH", "Africa", "Ethiopia", "2020-04-05", 
  38., 3., 0., 0., 0.331, 0.026, 0., 0., 1843., "", 0.016, "", 140., 0.001, 
  "tests performed", 68.52, 1.14963583*^8, 104.957, 19.8, 3.526, 2.063, 
  1729.927, 26.7, 182.634, 7.47, 0.4, 8.5, 7.96, 0.3, 66.6}, 
 {"ETH", "Africa", "Ethiopia", "2020-04-06", 43., 5., 2., 2., 0.374, 0.043, 
  0.017, 0.017, 2007., 164., 0.017, 0.001, 153., 0.001, "tests performed", 
  68.52, 1.14963583*^8, 104.957, 19.8, 3.526, 2.063, 1729.927, 26.7, 182.634, 
  7.47, 0.4, 8.5, 7.96, 0.3, 66.6}, {"ETH", "Africa", "Ethiopia", 
  "2020-04-07", 44., 1., 2., 0., 0.383, 0.009, 0.017, 0., 2271., 264., 0.02, 
  0.002, 180., 0.002, "tests performed", 68.52, 1.14963583*^8, 104.957, 19.8, 
  3.526, 2.063, 1729.927, 26.7, 182.634, 7.47, 0.4, 8.5, 7.96, 0.3, 66.6}, 
 {"ETH", "Africa", "Ethiopia", "2020-04-08", 52., 8., 2., 0., 0.452, 0.07, 
  0.017, 0., 2496., 225., 0.022, 0.002, 202., 0.002, "tests performed", 
  80.56, 1.14963583*^8, 104.957, 19.8, 3.526, 2.063, 1729.927, 26.7, 182.634, 
  7.47, 0.4, 8.5, 7.96, 0.3, 66.6}, {"ETH", "Africa", "Ethiopia", 
  "2020-04-09", 55., 3., 2., 0., 0.478, 0.026, 0.017, 0., 2790., 294., 0.024, 
  0.003, 234., 0.002, "tests performed", 80.56, 1.14963583*^8, 104.957, 19.8, 
  3.526, 2.063, 1729.927, 26.7, 182.634, 7.47, 0.4, 8.5, 7.96, 0.3, 66.6}, 
 {"ETH", "Africa", "Ethiopia", "2020-04-10", 56., 1., 2., 0., 0.487, 0.009, 
  0.017, 0., "", "", "", "", 275., 0.002, "tests performed", 80.56, 
  1.14963583*^8, 104.957, 19.8, 3.526, 2.063, 1729.927, 26.7, 182.634, 7.47, 
  0.4, 8.5, 7.96, 0.3, 66.6}, {"ETH", "Africa", "Ethiopia", "2020-04-11", 
  65., 9., 2., 0., 0.565, 0.078, 0.017, 0., "", "", "", "", 282., 0.002, 
  "tests performed", 80.56, 1.14963583*^8, 104.957, 19.8, 3.526, 2.063, 
  1729.927, 26.7, 182.634, 7.47, 0.4, 8.5, 7.96, 0.3, 66.6}, 
 {"ETH", "Africa", "Ethiopia", "2020-04-12", 69., 4., 3., 1., 0.6, 0.035, 
  0.026, 0.009, 3863., "", 0.034, "", 289., 0.003, "tests performed", 80.56, 
  1.14963583*^8, 104.957, 19.8, 3.526, 2.063, 1729.927, 26.7, 182.634, 7.47, 
  0.4, 8.5, 7.96, 0.3, 66.6}, {"ETH", "Africa", "Ethiopia", "2020-04-13", 
  71., 2., 3., 0., 0.618, 0.017, 0.026, 0., 4110., 247., 0.036, 0.002, 300., 
  0.003, "tests performed", 80.56, 1.14963583*^8, 104.957, 19.8, 3.526, 
  2.063, 1729.927, 26.7, 182.634, 7.47, 0.4, 8.5, 7.96, 0.3, 66.6}, 
 {"ETH", "Africa", "Ethiopia", "2020-04-14", 74., 3., 3., 0., 0.644, 0.026, 
  0.026, 0., 4557., 447., 0.04, 0.004, 327., 0.003, "tests performed", 80.56, 
  1.14963583*^8, 104.957, 19.8, 3.526, 2.063, 1729.927, 26.7, 182.634, 7.47, 
  0.4, 8.5, 7.96, 0.3, 66.6}, {"ETH", "Africa", "Ethiopia", "2020-04-15", 
  82., 8., 3., 0., 0.713, 0.07, 0.026, 0., 4988., 431., 0.043, 0.004, 356., 
  0.003, "tests performed", 80.56, 1.14963583*^8, 104.957, 19.8, 3.526, 
  2.063, 1729.927, 26.7, 182.634, 7.47, 0.4, 8.5, 7.96, 0.3, 66.6}, 
 {"ETH", "Africa", "Ethiopia", "2020-04-16", 85., 3., 3., 0., 0.739, 0.026, 
  0.026, 0., 5389., 401., 0.047, 0.003, 371., 0.003, "tests performed", 
  80.56, 1.14963583*^8, 104.957, 19.8, 3.526, 2.063, 1729.927, 26.7, 182.634, 
  7.47, 0.4, 8.5, 7.96, 0.3, 66.6}, {"ETH", "Africa", "Ethiopia", 
  "2020-04-17", 92., 7., 3., 0., 0.8, 0.061, 0.026, 0., "", "", "", "", 415., 
  0.004, "tests performed", 80.56, 1.14963583*^8, 104.957, 19.8, 3.526, 
  2.063, 1729.927, 26.7, 182.634, 7.47, 0.4, 8.5, 7.96, 0.3, 66.6}, 
 {"ETH", "Africa", "Ethiopia", "2020-04-18", 96., 4., 3., 0., 0.835, 0.035, 
  0.026, 0., "", "", "", "", 458., 0.004, "tests performed", 80.56, 
  1.14963583*^8, 104.957, 19.8, 3.526, 2.063, 1729.927, 26.7, 182.634, 7.47, 
  0.4, 8.5, 7.96, 0.3, 66.6}, {"ETH", "Africa", "Ethiopia", "2020-04-19", 
  105., 9., 3., 0., 0.913, 0.078, 0.026, 0., "", "", "", "", 502., 0.004, 
  "tests performed", 80.56, 1.14963583*^8, 104.957, 19.8, 3.526, 2.063, 
  1729.927, 26.7, 182.634, 7.47, 0.4, 8.5, 7.96, 0.3, 66.6}, 
 {"ETH", "Africa", "Ethiopia", "2020-04-20", 108., 3., 3., 0., 0.939, 0.026, 
  0.026, 0., "", "", "", "", 561., 0.005, "tests performed", 80.56, 
  1.14963583*^8, 104.957, 19.8, 3.526, 2.063, 1729.927, 26.7, 182.634, 7.47, 
  0.4, 8.5, 7.96, 0.3, 66.6}, {"ETH", "Africa", "Ethiopia", "2020-04-21", 
  111., 3., 3., 0., 0.966, 0.026, 0.026, 0., 8698., "", 0.076, "", 592., 
  0.005, "tests performed", 80.56, 1.14963583*^8, 104.957, 19.8, 3.526, 
  2.063, 1729.927, 26.7, 182.634, 7.47, 0.4, 8.5, 7.96, 0.3, 66.6}, 
 {"ETH", "Africa", "Ethiopia", "2020-04-22", 114., 3., 3., 0., 0.992, 0.026, 
  0.026, 0., "", "", "", "", 676., 0.006, "tests performed", 80.56, 
  1.14963583*^8, 104.957, 19.8, 3.526, 2.063, 1729.927, 26.7, 182.634, 7.47, 
  0.4, 8.5, 7.96, 0.3, 66.6}, {"ETH", "Africa", "Ethiopia", "2020-04-23", 
  116., 2., 3., 0., 1.009, 0.017, 0.026, 0., 10736., "", 0.093, "", 764., 
  0.007, "tests performed", 80.56, 1.14963583*^8, 104.957, 19.8, 3.526, 
  2.063, 1729.927, 26.7, 182.634, 7.47, 0.4, 8.5, 7.96, 0.3, 66.6}, 
 {"ETH", "Africa", "Ethiopia", "2020-04-24", 116., 0., 3., 0., 1.009, 0., 
  0.026, 0., 11669., 933., 0.102, 0.008, 803., 0.007, "tests performed", 
  80.56, 1.14963583*^8, 104.957, 19.8, 3.526, 2.063, 1729.927, 26.7, 182.634, 
  7.47, 0.4, 8.5, 7.96, 0.3, 66.6}, {"ETH", "Africa", "Ethiopia", 
  "2020-04-25", 117., 1., 3., 0., 1.018, 0.009, 0.026, 0., 12688., 1019., 
  0.11, 0.009, 854., 0.007, "tests performed", 80.56, 1.14963583*^8, 104.957, 
  19.8, 3.526, 2.063, 1729.927, 26.7, 182.634, 7.47, 0.4, 8.5, 7.96, 0.3, 
  66.6}, {"ETH", "Africa", "Ethiopia", "2020-04-26", 122., 5., 3., 0., 1.061, 
  0.043, 0.026, 0., "", "", "", "", 895., 0.008, "tests performed", 80.56, 
  1.14963583*^8, 104.957, 19.8, 3.526, 2.063, 1729.927, 26.7, 182.634, 7.47, 
  0.4, 8.5, 7.96, 0.3, 66.6}, {"ETH", "Africa", "Ethiopia", "2020-04-27", 
  123., 1., 3., 0., 1.07, 0.009, 0.026, 0., 14588., "", 0.127, "", 936., 
  0.008, "tests performed", 80.56, 1.14963583*^8, 104.957, 19.8, 3.526, 
  2.063, 1729.927, 26.7, 182.634, 7.47, 0.4, 8.5, 7.96, 0.3, 66.6}, 
 {"ETH", "Africa", "Ethiopia", "2020-04-28", 124., 1., 3., 0., 1.079, 0.009, 
  0.026, 0., 15668., 1080., 0.136, 0.009, 996., 0.009, "tests performed", 
  80.56, 1.14963583*^8, 104.957, 19.8, 3.526, 2.063, 1729.927, 26.7, 182.634, 
  7.47, 0.4, 8.5, 7.96, 0.3, 66.6}, {"ETH", "Africa", "Ethiopia", 
  "2020-04-29", 126., 2., 3., 0., 1.096, 0.017, 0.026, 0., 16434., 766., 
  0.143, 0.007, 960., 0.008, "tests performed", 80.56, 1.14963583*^8, 
  104.957, 19.8, 3.526, 2.063, 1729.927, 26.7, 182.634, 7.47, 0.4, 8.5, 7.96, 
  0.3, 66.6}, {"ETH", "Africa", "Ethiopia", "2020-04-30", 130., 4., 3., 0., 
  1.131, 0.035, 0.026, 0., 17842., 1408., 0.155, 0.012, 1015., 0.009, 
  "tests performed", 80.56, 1.14963583*^8, 104.957, 19.8, 3.526, 2.063, 
  1729.927, 26.7, 182.634, 7.47, 0.4, 8.5, 7.96, 0.3, 66.6}, 
 {"ETH", "Africa", "Ethiopia", "2020-05-01", 131., 1., 3., 0., 1.139, 0.009, 
  0.026, 0., "", "", "", "", 1105., 0.01, "tests performed", 80.56, 
  1.14963583*^8, 104.957, 19.8, 3.526, 2.063, 1729.927, 26.7, 182.634, 7.47, 
  0.4, 8.5, 7.96, 0.3, 66.6}, {"ETH", "Africa", "Ethiopia", "2020-05-02", 
  133., 2., 3., 0., 1.157, 0.017, 0.026, 0., "", "", "", "", 1182., 0.01, 
  "tests performed", 80.56, 1.14963583*^8, 104.957, 19.8, 3.526, 2.063, 
  1729.927, 26.7, 182.634, 7.47, 0.4, 8.5, 7.96, 0.3, 66.6}, 
 {"ETH", "Africa", "Ethiopia", "2020-05-03", 133., 0., 3., 0., 1.157, 0., 
  0.026, 0., "", "", "", "", 1270., 0.011, "tests performed", 80.56, 
  1.14963583*^8, 104.957, 19.8, 3.526, 2.063, 1729.927, 26.7, 182.634, 7.47, 
  0.4, 8.5, 7.96, 0.3, 66.6}, {"ETH", "Africa", "Ethiopia", "2020-05-04", 
  135., 2., 3., 0., 1.174, 0.017, 0.026, 0., 24088., "", 0.21, "", 1357., 
  0.012, "tests performed", 80.56, 1.14963583*^8, 104.957, 19.8, 3.526, 
  2.063, 1729.927, 26.7, 182.634, 7.47, 0.4, 8.5, 7.96, 0.3, 66.6}, 
 {"ETH", "Africa", "Ethiopia", "2020-05-05", 140., 5., 3., 0., 1.218, 0.043, 
  0.026, 0., "", "", "", "", 1376., 0.012, "tests performed", 80.56, 
  1.14963583*^8, 104.957, 19.8, 3.526, 2.063, 1729.927, 26.7, 182.634, 7.47, 
  0.4, 8.5, 7.96, 0.3, 66.6}, {"ETH", "Africa", "Ethiopia", "2020-05-06", 
  145., 5., 4., 1., 1.261, 0.043, 0.035, 0.009, 26517., "", 0.231, "", 1440., 
  0.013, "tests performed", 80.56, 1.14963583*^8, 104.957, 19.8, 3.526, 
  2.063, 1729.927, 26.7, 182.634, 7.47, 0.4, 8.5, 7.96, 0.3, 66.6}, 
 {"ETH", "Africa", "Ethiopia", "2020-05-07", 162., 17., 4., 0., 1.409, 0.148, 
  0.035, 0., 28360., 1843., 0.247, 0.016, 1503., 0.013, "tests performed", 
  80.56, 1.14963583*^8, 104.957, 19.8, 3.526, 2.063, 1729.927, 26.7, 182.634, 
  7.47, 0.4, 8.5, 7.96, 0.3, 66.6}, {"ETH", "Africa", "Ethiopia", 
  "2020-05-08", 191., 29., 4., 0., 1.661, 0.252, 0.035, 0., 30306., 1946., 
  0.264, 0.017, 1558., 0.014, "tests performed", 80.56, 1.14963583*^8, 
  104.957, 19.8, 3.526, 2.063, 1729.927, 26.7, 182.634, 7.47, 0.4, 8.5, 7.96, 
  0.3, 66.6}, {"ETH", "Africa", "Ethiopia", "2020-05-09", 194., 3., 4., 0., 
  1.687, 0.026, 0.035, 0., "", "", "", "", 1635., 0.014, "tests performed", 
  80.56, 1.14963583*^8, 104.957, 19.8, 3.526, 2.063, 1729.927, 26.7, 182.634, 
  7.47, 0.4, 8.5, 7.96, 0.3, 66.6}, {"ETH", "Africa", "Ethiopia", 
  "2020-05-10", 210., 16., 5., 1., 1.827, 0.139, 0.043, 0.009, "", "", "", 
  "", 1713., 0.015, "tests performed", 80.56, 1.14963583*^8, 104.957, 19.8, 
  3.526, 2.063, 1729.927, 26.7, 182.634, 7.47, 0.4, 8.5, 7.96, 0.3, 66.6}, 
 {"ETH", "Africa", "Ethiopia", "2020-05-11", 239., 29., 5., 0., 2.079, 0.252, 
  0.043, 0., 36624., "", 0.319, "", 1791., 0.016, "tests performed", 80.56, 
  1.14963583*^8, 104.957, 19.8, 3.526, 2.063, 1729.927, 26.7, 182.634, 7.47, 
  0.4, 8.5, 7.96, 0.3, 66.6}, {"ETH", "Africa", "Ethiopia", "2020-05-12", 
  250., 11., 5., 0., 2.175, 0.096, 0.043, 0., 39048., 2424., 0.34, 0.021, 
  1964., 0.017, "tests performed", 80.56, 1.14963583*^8, 104.957, 19.8, 
  3.526, 2.063, 1729.927, 26.7, 182.634, 7.47, 0.4, 8.5, 7.96, 0.3, 66.6}, 
 {"ETH", "Africa", "Ethiopia", "2020-05-13", 261., 11., 5., 0., 2.27, 0.096, 
  0.043, 0., 41689., 2641., 0.363, 0.023, 2167., 0.019, "tests performed", 
  80.56, 1.14963583*^8, 104.957, 19.8, 3.526, 2.063, 1729.927, 26.7, 182.634, 
  7.47, 0.4, 8.5, 7.96, 0.3, 66.6}, {"ETH", "Africa", "Ethiopia", 
  "2020-05-14", 263., 2., 5., 0., 2.288, 0.017, 0.043, 0., 45278., 3589., 
  0.394, 0.031, 2417., 0.021, "tests performed", 80.56, 1.14963583*^8, 
  104.957, 19.8, 3.526, 2.063, 1729.927, 26.7, 182.634, 7.47, 0.4, 8.5, 7.96, 
  0.3, 66.6}, {"ETH", "Africa", "Ethiopia", "2020-05-15", 272., 9., 5., 0., 
  2.366, 0.078, 0.043, 0., "", "", "", "", 2630., 0.023, "tests performed", 
  80.56, 1.14963583*^8, 104.957, 19.8, 3.526, 2.063, 1729.927, 26.7, 182.634, 
  7.47, 0.4, 8.5, 7.96, 0.3, 66.6}, {"ETH", "Africa", "Ethiopia", 
  "2020-05-16", 287., 15., 5., 0., 2.496, 0.13, 0.043, 0., "", "", "", "", 
  2820., 0.025, "tests performed", 80.56, 1.14963583*^8, 104.957, 19.8, 
  3.526, 2.063, 1729.927, 26.7, 182.634, 7.47, 0.4, 8.5, 7.96, 0.3, 66.6}, 
 {"ETH", "Africa", "Ethiopia", "2020-05-17", 306., 19., 5., 0., 2.662, 0.165, 
  0.043, 0., "", "", "", "", 3010., 0.026, "tests performed", 80.56, 
  1.14963583*^8, 104.957, 19.8, 3.526, 2.063, 1729.927, 26.7, 182.634, 7.47, 
  0.4, 8.5, 7.96, 0.3, 66.6}, {"ETH", "Africa", "Ethiopia", "2020-05-18", 
  317., 11., 5., 0., 2.757, 0.096, 0.043, 0., 59029., "", 0.513, "", 3201., 
  0.028, "tests performed", 80.56, 1.14963583*^8, 104.957, 19.8, 3.526, 
  2.063, 1729.927, 26.7, 182.634, 7.47, 0.4, 8.5, 7.96, 0.3, 66.6}, 
 {"ETH", "Africa", "Ethiopia", "2020-05-19", 352., 35., 5., 0., 3.062, 0.304, 
  0.043, 0., 62300., 3271., 0.542, 0.028, 3322., 0.029, "tests performed", 
  80.56, 1.14963583*^8, 104.957, 19.8, 3.526, 2.063, 1729.927, 26.7, 182.634, 
  7.47, 0.4, 8.5, 7.96, 0.3, 66.6}, {"ETH", "Africa", "Ethiopia", 
  "2020-05-20", 365., 13., 5., 0., 3.175, 0.113, 0.043, 0., 65760., 3460., 
  0.572, 0.03, 3439., 0.03, "tests performed", 80.56, 1.14963583*^8, 104.957, 
  19.8, 3.526, 2.063, 1729.927, 26.7, 182.634, 7.47, 0.4, 8.5, 7.96, 0.3, 
  66.6}, {"ETH", "Africa", "Ethiopia", "2020-05-21", 389., 24., 5., 0., 
  3.384, 0.209, 0.043, 0., "", "", "", "", 3455., 0.03, "tests performed", 
  80.56, 1.14963583*^8, 104.957, 19.8, 3.526, 2.063, 1729.927, 26.7, 182.634, 
  7.47, 0.4, 8.5, 7.96, 0.3, 66.6}, {"ETH", "Africa", "Ethiopia", 
  "2020-05-22", 399., 10., 5., 0., 3.471, 0.087, 0.043, 0., 73164., "", 
  0.636, "", 3493., 0.03, "tests performed", 80.56, 1.14963583*^8, 104.957, 
  19.8, 3.526, 2.063, 1729.927, 26.7, 182.634, 7.47, 0.4, 8.5, 7.96, 0.3, 
  66.6}, {"ETH", "Africa", "Ethiopia", "2020-05-23", 433., 34., 5., 0., 
  3.766, 0.296, 0.043, 0., 76962., 3798., 0.669, 0.033, 3544., 0.031, 
  "tests performed", 80.56, 1.14963583*^8, 104.957, 19.8, 3.526, 2.063, 
  1729.927, 26.7, 182.634, 7.47, 0.4, 8.5, 7.96, 0.3, 66.6}, 
 {"ETH", "Africa", "Ethiopia", "2020-05-24", 494., 61., 5., 0., 4.297, 0.531, 
  0.043, 0., "", "", "", "", 3545., 0.031, "tests performed", 80.56, 
  1.14963583*^8, 104.957, 19.8, 3.526, 2.063, 1729.927, 26.7, 182.634, 7.47, 
  0.4, 8.5, 7.96, 0.3, 66.6}, {"ETH", "Africa", "Ethiopia", "2020-05-25", 
  582., 88., 5., 0., 5.062, 0.765, 0.043, 0., 83854., "", 0.729, "", 3546., 
  0.031, "tests performed", 80.56, 1.14963583*^8, 104.957, 19.8, 3.526, 
  2.063, 1729.927, 26.7, 182.634, 7.47, 0.4, 8.5, 7.96, 0.3, 66.6}, 
 {"ETH", "Africa", "Ethiopia", "2020-05-26", 655., 73., 5., 0., 5.697, 0.635, 
  0.043, 0., 87264., 3410., 0.759, 0.03, 3566., 0.031, "tests performed", 
  80.56, 1.14963583*^8, 104.957, 19.8, 3.526, 2.063, 1729.927, 26.7, 182.634, 
  7.47, 0.4, 8.5, 7.96, 0.3, 66.6}, {"ETH", "Africa", "Ethiopia", 
  "2020-05-27", 701., 46., 6., 1., 6.098, 0.4, 0.052, 0.009, 91616., 4352., 
  0.797, 0.038, 3694., 0.032, "tests performed", 80.56, 1.14963583*^8, 
  104.957, 19.8, 3.526, 2.063, 1729.927, 26.7, 182.634, 7.47, 0.4, 8.5, 7.96, 
  0.3, 66.6}, {"ETH", "Africa", "Ethiopia", "2020-05-28", 731., 30., 6., 0., 
  6.359, 0.261, 0.052, 0., 96566., 4950., 0.84, 0.043, 3872., 0.034, 
  "tests performed", 80.56, 1.14963583*^8, 104.957, 19.8, 3.526, 2.063, 
  1729.927, 26.7, 182.634, 7.47, 0.4, 8.5, 7.96, 0.3, 66.6}, 
 {"ETH", "Africa", "Ethiopia", "2020-05-29", 831., 100., 7., 1., 7.228, 0.87, 
  0.061, 0.009, 101581., 5015., 0.884, 0.044, 4060., 0.035, 
  "tests performed", 80.56, 1.14963583*^8, 104.957, 19.8, 3.526, 2.063, 
  1729.927, 26.7, 182.634, 7.47, 0.4, 8.5, 7.96, 0.3, 66.6}, 
 {"ETH", "Africa", "Ethiopia", "2020-05-30", 968., 137., 8., 1., 8.42, 1.192, 
  0.07, 0.009, 106615., 5034., 0.927, 0.044, 4236., 0.037, "tests performed", 
  80.56, 1.14963583*^8, 104.957, 19.8, 3.526, 2.063, 1729.927, 26.7, 182.634, 
  7.47, 0.4, 8.5, 7.96, 0.3, 66.6}, {"ETH", "Africa", "Ethiopia", 
  "2020-05-31", 1063., 95., 8., 0., 9.246, 0.826, 0.07, 0., 109451., 2836., 
  0.952, 0.025, 4149., 0.036, "tests performed", 80.56, 1.14963583*^8, 
  104.957, 19.8, 3.526, 2.063, 1729.927, 26.7, 182.634, 7.47, 0.4, 8.5, 7.96, 
  0.3, 66.6}, {"ETH", "Africa", "Ethiopia", "2020-06-01", 1172., 109., 11., 
  3., 10.195, 0.948, 0.096, 0.026, 112377., 2926., 0.978, 0.025, 4075., 
  0.035, "tests performed", 80.56, 1.14963583*^8, 104.957, 19.8, 3.526, 
  2.063, 1729.927, 26.7, 182.634, 7.47, 0.4, 8.5, 7.96, 0.3, 66.6}, 
 {"ETH", "Africa", "Ethiopia", "2020-06-02", 1257., 85., 12., 1., 10.934, 
  0.739, 0.104, 0.009, 116309., 3932., 1.012, 0.034, 4149., 0.036, 
  "tests performed", 80.56, 1.14963583*^8, 104.957, 19.8, 3.526, 2.063, 
  1729.927, 26.7, 182.634, 7.47, 0.4, 8.5, 7.96, 0.3, 66.6}, 
 {"ETH", "Africa", "Ethiopia", "2020-06-03", 1344., 87., 14., 2., 11.691, 
  0.757, 0.122, 0.017, 120429., 4120., 1.048, 0.036, 4116., 0.036, 
  "tests performed", 80.56, 1.14963583*^8, 104.957, 19.8, 3.526, 2.063, 
  1729.927, 26.7, 182.634, 7.47, 0.4, 8.5, 7.96, 0.3, 66.6}, 
 {"ETH", "Africa", "Ethiopia", "2020-06-04", 1486., 142., 17., 3., 12.926, 
  1.235, 0.148, 0.026, "", "", "", "", 4190., 0.036, "tests performed", 
  80.56, 1.14963583*^8, 104.957, 19.8, 3.526, 2.063, 1729.927, 26.7, 182.634, 
  7.47, 0.4, 8.5, 7.96, 0.3, 66.6}, {"ETH", "Africa", "Ethiopia", 
  "2020-06-05", 1636., 150., 18., 1., 14.231, 1.305, 0.157, 0.009, 131368., 
  "", 1.143, "", 4255., 0.037, "tests performed", 80.56, 1.14963583*^8, 
  104.957, 19.8, 3.526, 2.063, 1729.927, 26.7, 182.634, 7.47, 0.4, 8.5, 7.96, 
  0.3, 66.6}, {"ETH", "Africa", "Ethiopia", "2020-06-06", 1805., 169., 19., 
  1., 15.701, 1.47, 0.165, 0.009, "", "", "", "", 4364., 0.038, 
  "tests performed", 80.56, 1.14963583*^8, 104.957, 19.8, 3.526, 2.063, 
  1729.927, 26.7, 182.634, 7.47, 0.4, 8.5, 7.96, 0.3, 66.6}, 
 {"ETH", "Africa", "Ethiopia", "2020-06-07", 1934., 129., 20., 1., 16.823, 
  1.122, 0.174, 0.009, 142960., "", 1.244, "", 4787., 0.042, 
  "tests performed", 80.56, 1.14963583*^8, 104.957, 19.8, 3.526, 2.063, 
  1729.927, 26.7, 182.634, 7.47, 0.4, 8.5, 7.96, 0.3, 66.6}, 
 {"ETH", "Africa", "Ethiopia", "2020-06-08", 2020., 86., 27., 7., 17.571, 
  0.748, 0.235, 0.061, 147735., 4775., 1.285, 0.042, 5051., 0.044, 
  "tests performed", 80.56, 1.14963583*^8, 104.957, 19.8, 3.526, 2.063, 
  1729.927, 26.7, 182.634, 7.47, 0.4, 8.5, 7.96, 0.3, 66.6}, 
 {"ETH", "Africa", "Ethiopia", "2020-06-09", 2156., 136., 27., 0., 18.754, 
  1.183, 0.235, 0., 152334., 4599., 1.325, 0.04, 5146., 0.045, 
  "tests performed", 80.56, 1.14963583*^8, 104.957, 19.8, 3.526, 2.063, 
  1729.927, 26.7, 182.634, 7.47, 0.4, 8.5, 7.96, 0.3, 66.6}, 
 {"ETH", "Africa", "Ethiopia", "2020-06-10", 2336., 180., 32., 5., 20.319, 
  1.566, 0.278, 0.043, 158521., 6187., 1.379, 0.054, 5442., 0.047, 
  "tests performed", 80.56, 1.14963583*^8, 104.957, 19.8, 3.526, 2.063, 
  1729.927, 26.7, 182.634, 7.47, 0.4, 8.5, 7.96, 0.3, 66.6}, 
 {"ETH", "Africa", "Ethiopia", "2020-06-11", 2506., 170., 35., 3., 21.798, 
  1.479, 0.304, 0.026, 165151., 6630., 1.437, 0.058, 5608., 0.049, 
  "tests performed", 80.56, 1.14963583*^8, 104.957, 19.8, 3.526, 2.063, 
  1729.927, 26.7, 182.634, 7.47, 0.4, 8.5, 7.96, 0.3, 66.6}, 
 {"ETH", "Africa", "Ethiopia", "2020-06-12", 2670., 164., 40., 5., 23.225, 
  1.427, 0.348, 0.043, "", "", "", "", 5637., 0.049, "tests performed", 
  80.56, 1.14963583*^8, 104.957, 19.8, 3.526, 2.063, 1729.927, 26.7, 182.634, 
  7.47, 0.4, 8.5, 7.96, 0.3, 66.6}, {"ETH", "Africa", "Ethiopia", 
  "2020-06-13", 2915., 245., 47., 7., 25.356, 2.131, 0.409, 0.061, 176504., 
  "", 1.535, "", 5620., 0.049, "tests performed", 80.56, 1.14963583*^8, 
  104.957, 19.8, 3.526, 2.063, 1729.927, 26.7, 182.634, 7.47, 0.4, 8.5, 7.96, 
  0.3, 66.6}, {"ETH", "Africa", "Ethiopia", "2020-06-14", 3166., 251., 55., 
  8., 27.539, 2.183, 0.478, 0.07, 181349., 4845., 1.577, 0.042, 5484., 0.048, 
  "tests performed", 80.56, 1.14963583*^8, 104.957, 19.8, 3.526, 2.063, 
  1729.927, 26.7, 182.634, 7.47, 0.4, 8.5, 7.96, 0.3, 66.6}, 
 {"ETH", "Africa", "Ethiopia", "2020-06-15", 3345., 179., 57., 2., 29.096, 
  1.557, 0.496, 0.017, 186985., 5636., 1.626, 0.049, 5607., 0.049, 
  "tests performed", 80.56, 1.14963583*^8, 104.957, 19.8, 3.526, 2.063, 
  1729.927, 26.7, 182.634, 7.47, 0.4, 8.5, 7.96, 0.3, 66.6}, 
 {"ETH", "Africa", "Ethiopia", "2020-06-16", 3521., 176., 60., 3., 30.627, 
  1.531, 0.522, 0.026, 192087., 5102., 1.671, 0.044, 5679., 0.049, 
  "tests performed", 80.56, 1.14963583*^8, 104.957, 19.8, 3.526, 2.063, 
  1729.927, 26.7, 182.634, 7.47, 0.4, 8.5, 7.96, 0.3, 66.6}, 
 {"ETH", "Africa", "Ethiopia", "2020-06-17", 3630., 109., 61., 1., 31.575, 
  0.948, 0.531, 0.009, 197361., 5274., 1.717, 0.046, 5549., 0.048, 
  "tests performed", 80.56, 1.14963583*^8, 104.957, 19.8, 3.526, 2.063, 
  1729.927, 26.7, 182.634, 7.47, 0.4, 8.5, 7.96, 0.3, 66.6}, 
 {"ETH", "Africa", "Ethiopia", "2020-06-18", 3759., 129., 63., 2., 32.697, 
  1.122, 0.548, 0.017, 202214., 4853., 1.759, 0.042, 5295., 0.046, 
  "tests performed", 80.56, 1.14963583*^8, 104.957, 19.8, 3.526, 2.063, 
  1729.927, 26.7, 182.634, 7.47, 0.4, 8.5, 7.96, 0.3, 66.6}, 
 {"ETH", "Africa", "Ethiopia", "2020-06-19", 3954., 195., 65., 2., 34.394, 
  1.696, 0.565, 0.017, 207023., 4809., 1.801, 0.042, 5171., 0.045, 
  "tests performed", 80.56, 1.14963583*^8, 104.957, 19.8, 3.526, 2.063, 
  1729.927, 26.7, 182.634, 7.47, 0.4, 8.5, 7.96, 0.3, 66.6}, 
 {"ETH", "Africa", "Ethiopia", "2020-06-20", 4070., 116., 72., 7., 35.403, 
  1.009, 0.626, 0.061, "", "", "", "", 5024., 0.044, "tests performed", 
  80.56, 1.14963583*^8, 104.957, 19.8, 3.526, 2.063, 1729.927, 26.7, 182.634, 
  7.47, 0.4, 8.5, 7.96, 0.3, 66.6}, {"ETH", "Africa", "Ethiopia", 
  "2020-06-21", 4469., 399., 72., 0., 38.873, 3.471, 0.626, 0., 216328., "", 
  1.882, "", 4997., 0.043, "tests performed", 80.56, 1.14963583*^8, 104.957, 
  19.8, 3.526, 2.063, 1729.927, 26.7, 182.634, 7.47, 0.4, 8.5, 7.96, 0.3, 
  66.6}, {"ETH", "Africa", "Ethiopia", "2020-06-22", 4532., 63., 74., 2., 
  39.421, 0.548, 0.644, 0.017, 219566., 3238., 1.91, 0.028, 4654., 0.04, 
  "tests performed", 80.56, 1.14963583*^8, 104.957, 19.8, 3.526, 2.063, 
  1729.927, 26.7, 182.634, 7.47, 0.4, 8.5, 7.96, 0.3, 66.6}, 
 {"ETH", "Africa", "Ethiopia", "2020-06-23", 4663., 131., 75., 1., 40.561, 
  1.139, 0.652, 0.009, 223341., 3775., 1.943, 0.033, 4465., 0.039, 
  "tests performed", 80.56, 1.14963583*^8, 104.957, 19.8, 3.526, 2.063, 
  1729.927, 26.7, 182.634, 7.47, 0.4, 8.5, 7.96, 0.3, 66.6}, 
 {"ETH", "Africa", "Ethiopia", "2020-06-24", 4848., 185., 75., 0., 42.17, 
  1.609, 0.652, 0., 227375., 4034., 1.978, 0.035, 4288., 0.037, 
  "tests performed", 80.56, 1.14963583*^8, 104.957, 19.8, 3.526, 2.063, 
  1729.927, 26.7, 182.634, 7.47, 0.4, 8.5, 7.96, 0.3, 66.6}, 
 {"ETH", "Africa", "Ethiopia", "2020-06-25", 5034., 186., 78., 3., 43.788, 
  1.618, 0.678, 0.026, 232050., 4675., 2.018, 0.041, 4262., 0.037, 
  "tests performed", 80.56, 1.14963583*^8, 104.957, 19.8, 3.526, 2.063, 
  1729.927, 26.7, 182.634, 7.47, 0.4, 8.5, 7.96, 0.3, 66.6}, 
 {"ETH", "Africa", "Ethiopia", "2020-06-26", 5175., 141., 81., 3., 45.014, 
  1.226, 0.705, 0.026, 237464., 5414., 2.066, 0.047, 4349., 0.038, 
  "tests performed", 80.56, 1.14963583*^8, 104.957, 19.8, 3.526, 2.063, 
  1729.927, 26.7, 182.634, 7.47, 0.4, 8.5, 7.96, 0.3, 66.6}, 
 {"ETH", "Africa", "Ethiopia", "2020-06-27", 5425., 250., 89., 8., 47.189, 
  2.175, 0.774, 0.07, 243016., 5552., 2.114, 0.048, 4477., 0.039, 
  "tests performed", 80.56, 1.14963583*^8, 104.957, 19.8, 3.526, 2.063, 
  1729.927, 26.7, 182.634, 7.47, 0.4, 8.5, 7.96, 0.3, 66.6}, 
 {"ETH", "Africa", "Ethiopia", "2020-06-28", 5570., 145., 94., 5., 48.45, 
  1.261, 0.818, 0.043, 246911., 3895., 2.148, 0.034, 4369., 0.038, 
  "tests performed", 80.56, 1.14963583*^8, 104.957, 19.8, 3.526, 2.063, 
  1729.927, 26.7, 182.634, 7.47, 0.4, 8.5, 7.96, 0.3, 66.6}, 
 {"ETH", "Africa", "Ethiopia", "2020-06-29", 5689., 119., 98., 4., 49.485, 
  1.035, 0.852, 0.035, 250604., 3693., 2.18, 0.032, 4434., 0.039, 
  "tests performed", 80.56, 1.14963583*^8, 104.957, 19.8, 3.526, 2.063, 
  1729.927, 26.7, 182.634, 7.47, 0.4, 8.5, 7.96, 0.3, 66.6}, 
 {"ETH", "Africa", "Ethiopia", "2020-06-30", 5846., 157., 103., 5., 50.851, 
  1.366, 0.896, 0.043, "", "", "", "", "", "", "", 80.56, 1.14963583*^8, 
  104.957, 19.8, 3.526, 2.063, 1729.927, 26.7, 182.634, 7.47, 0.4, 8.5, 7.96, 
  0.3, 66.6}, {"ETH", "Africa", "Ethiopia", "2020-07-01", 5846., 0., 103., 
  0., 50.851, 0., 0.896, 0., "", "", "", "", "", "", "", 80.56, 
  1.14963583*^8, 104.957, 19.8, 3.526, 2.063, 1729.927, 26.7, 182.634, 7.47, 
  0.4, 8.5, 7.96, 0.3, 66.6}, {"ETH", "Africa", "Ethiopia", "2020-07-02", 
  5846., 0., 103., 0., 50.851, 0., 0.896, 0., "", "", "", "", "", "", "", 
  80.56, 1.14963583*^8, 104.957, 19.8, 3.526, 2.063, 1729.927, 26.7, 182.634, 
  7.47, 0.4, 8.5, 7.96, 0.3, 66.6}, {"ETH", "Africa", "Ethiopia", 
  "2020-07-03", 5846., 0., 103., 0., 50.851, 0., 0.896, 0., "", "", "", "", 
  "", "", "", 80.56, 1.14963583*^8, 104.957, 19.8, 3.526, 2.063, 1729.927, 
  26.7, 182.634, 7.47, 0.4, 8.5, 7.96, 0.3, 66.6}, 
 {"ETH", "Africa", "Ethiopia", "2020-07-04", 5846., 0., 103., 0., 50.851, 0., 
  0.896, 0., "", "", "", "", "", "", "", 80.56, 1.14963583*^8, 104.957, 19.8, 
  3.526, 2.063, 1729.927, 26.7, 182.634, 7.47, 0.4, 8.5, 7.96, 0.3, 66.6}, 
 {"ETH", "Africa", "Ethiopia", "2020-07-05", 5846., 0., 103., 0., 50.851, 0., 
  0.896, 0., "", "", "", "", "", "", "", 80.56, 1.14963583*^8, 104.957, 19.8, 
  3.526, 2.063, 1729.927, 26.7, 182.634, 7.47, 0.4, 8.5, 7.96, 0.3, 66.6}, 
 {"ETH", "Africa", "Ethiopia", "2020-07-06", 5846., 0., 103., 0., 50.851, 0., 
  0.896, 0., "", "", "", "", "", "", "", 80.56, 1.14963583*^8, 104.957, 19.8, 
  3.526, 2.063, 1729.927, 26.7, 182.634, 7.47, 0.4, 8.5, 7.96, 0.3, 66.6}, 
 {"ETH", "Africa", "Ethiopia", "2020-07-07", 6386., 540., 116., 13., 55.548, 
  4.697, 1.009, 0.113, "", "", "", "", "", "", "", "", 1.14963583*^8, 
  104.957, 19.8, 3.526, 2.063, 1729.927, 26.7, 182.634, 7.47, 0.4, 8.5, 7.96, 
  0.3, 66.6}, {"ETH", "Africa", "Ethiopia", "2020-07-08", 6666., 280., 119., 
  3., 57.984, 2.436, 1.035, 0.026, "", "", "", "", "", "", "", "", 
  1.14963583*^8, 104.957, 19.8, 3.526, 2.063, 1729.927, 26.7, 182.634, 7.47, 
  0.4, 8.5, 7.96, 0.3, 66.6}, {"FRO", "Europe", "Faeroe Islands", 
  "2020-03-06", 1., 1., 0., 0., 20.465, 20.465, 0., 0., "", "", "", "", "", 
  "", "", "", 48865., 35.308, "", "", "", "", "", "", "", "", "", "", "", 
  80.67}, {"FRO", "Europe", "Faeroe Islands", "2020-03-07", 2., 1., 0., 0., 
  40.929, 20.465, 0., 0., "", "", "", "", "", "", "", "", 48865., 35.308, "", 
  "", "", "", "", "", "", "", "", "", "", 80.67}, 
 {"FRO", "Europe", "Faeroe Islands", "2020-03-08", 3., 1., 0., 0., 61.394, 
  20.465, 0., 0., "", "", "", "", "", "", "", "", 48865., 35.308, "", "", "", 
  "", "", "", "", "", "", "", "", 80.67}, {"FRO", "Europe", "Faeroe Islands", 
  "2020-03-09", 3., 0., 0., 0., 61.394, 0., 0., 0., "", "", "", "", "", "", 
  "", "", 48865., 35.308, "", "", "", "", "", "", "", "", "", "", "", 80.67}, 
 {"FRO", "Europe", "Faeroe Islands", "2020-03-10", 3., 0., 0., 0., 61.394, 
  0., 0., 0., "", "", "", "", "", "", "", "", 48865., 35.308, "", "", "", "", 
  "", "", "", "", "", "", "", 80.67}, {"FRO", "Europe", "Faeroe Islands", 
  "2020-03-11", 3., 0., 0., 0., 61.394, 0., 0., 0., "", "", "", "", "", "", 
  "", "", 48865., 35.308, "", "", "", "", "", "", "", "", "", "", "", 80.67}, 
 {"FRO", "Europe", "Faeroe Islands", "2020-03-12", 3., 0., 0., 0., 61.394, 
  0., 0., 0., "", "", "", "", "", "", "", "", 48865., 35.308, "", "", "", "", 
  "", "", "", "", "", "", "", 80.67}, {"FRO", "Europe", "Faeroe Islands", 
  "2020-03-13", 3., 0., 0., 0., 61.394, 0., 0., 0., "", "", "", "", "", "", 
  "", "", 48865., 35.308, "", "", "", "", "", "", "", "", "", "", "", 80.67}, 
 {"FRO", "Europe", "Faeroe Islands", "2020-03-14", 3., 0., 0., 0., 61.394, 
  0., 0., 0., "", "", "", "", "", "", "", "", 48865., 35.308, "", "", "", "", 
  "", "", "", "", "", "", "", 80.67}, {"FRO", "Europe", "Faeroe Islands", 
  "2020-03-15", 3., 0., 0., 0., 61.394, 0., 0., 0., "", "", "", "", "", "", 
  "", "", 48865., 35.308, "", "", "", "", "", "", "", "", "", "", "", 80.67}, 
 {"FRO", "Europe", "Faeroe Islands", "2020-03-16", 9., 6., 0., 0., 184.181, 
  122.787, 0., 0., "", "", "", "", "", "", "", "", 48865., 35.308, "", "", 
  "", "", "", "", "", "", "", "", "", 80.67}, 
 {"FRO", "Europe", "Faeroe Islands", "2020-03-17", 11., 2., 0., 0., 225.11, 
  40.929, 0., 0., "", "", "", "", "", "", "", "", 48865., 35.308, "", "", "", 
  "", "", "", "", "", "", "", "", 80.67}, {"FRO", "Europe", "Faeroe Islands", 
  "2020-03-18", 18., 7., 0., 0., 368.362, 143.252, 0., 0., "", "", "", "", 
  "", "", "", "", 48865., 35.308, "", "", "", "", "", "", "", "", "", "", "", 
  80.67}, {"FRO", "Europe", "Faeroe Islands", "2020-03-19", 47., 29., 0., 0., 
  961.834, 593.472, 0., 0., "", "", "", "", "", "", "", "", 48865., 35.308, 
  "", "", "", "", "", "", "", "", "", "", "", 80.67}, 
 {"FRO", "Europe", "Faeroe Islands", "2020-03-20", 72., 25., 0., 0., 
  1473.447, 511.614, 0., 0., "", "", "", "", "", "", "", "", 48865., 35.308, 
  "", "", "", "", "", "", "", "", "", "", "", 80.67}, 
 {"FRO", "Europe", "Faeroe Islands", "2020-03-21", 80., 8., 0., 0., 1637.164, 
  163.716, 0., 0., "", "", "", "", "", "", "", "", 48865., 35.308, "", "", 
  "", "", "", "", "", "", "", "", "", 80.67}, 
 {"FRO", "Europe", "Faeroe Islands", "2020-03-22", 92., 12., 0., 0., 
  1882.738, 245.575, 0., 0., "", "", "", "", "", "", "", "", 48865., 35.308, 
  "", "", "", "", "", "", "", "", "", "", "", 80.67}, 
 {"FRO", "Europe", "Faeroe Islands", "2020-03-23", 115., 23., 0., 0., 
  2353.423, 470.685, 0., 0., "", "", "", "", "", "", "", "", 48865., 35.308, 
  "", "", "", "", "", "", "", "", "", "", "", 80.67}, 
 {"FRO", "Europe", "Faeroe Islands", "2020-03-24", 118., 3., 0., 0., 
  2414.816, 61.394, 0., 0., "", "", "", "", "", "", "", "", 48865., 35.308, 
  "", "", "", "", "", "", "", "", "", "", "", 80.67}, 
 {"FRO", "Europe", "Faeroe Islands", "2020-03-25", 122., 4., 0., 0., 
  2496.675, 81.858, 0., 0., "", "", "", "", "", "", "", "", 48865., 35.308, 
  "", "", "", "", "", "", "", "", "", "", "", 80.67}, 
 {"FRO", "Europe", "Faeroe Islands", "2020-03-26", 132., 10., 0., 0., 
  2701.32, 204.645, 0., 0., "", "", "", "", "", "", "", "", 48865., 35.308, 
  "", "", "", "", "", "", "", "", "", "", "", 80.67}, 
 {"FRO", "Europe", "Faeroe Islands", "2020-03-27", 140., 8., 0., 0., 
  2865.036, 163.716, 0., 0., "", "", "", "", "", "", "", "", 48865., 35.308, 
  "", "", "", "", "", "", "", "", "", "", "", 80.67}, 
 {"FRO", "Europe", "Faeroe Islands", "2020-03-28", 144., 4., 0., 0., 
  2946.895, 81.858, 0., 0., "", "", "", "", "", "", "", "", 48865., 35.308, 
  "", "", "", "", "", "", "", "", "", "", "", 80.67}, 
 {"FRO", "Europe", "Faeroe Islands", "2020-03-29", 155., 11., 0., 0., 
  3172.005, 225.11, 0., 0., "", "", "", "", "", "", "", "", 48865., 35.308, 
  "", "", "", "", "", "", "", "", "", "", "", 80.67}, 
 {"FRO", "Europe", "Faeroe Islands", "2020-03-30", 159., 4., 0., 0., 
  3253.863, 81.858, 0., 0., "", "", "", "", "", "", "", "", 48865., 35.308, 
  "", "", "", "", "", "", "", "", "", "", "", 80.67}, 
 {"FRO", "Europe", "Faeroe Islands", "2020-03-31", 168., 9., 0., 0., 
  3438.044, 184.181, 0., 0., "", "", "", "", "", "", "", "", 48865., 35.308, 
  "", "", "", "", "", "", "", "", "", "", "", 80.67}, 
 {"FRO", "Europe", "Faeroe Islands", "2020-04-01", 169., 1., 0., 0., 
  3458.508, 20.465, 0., 0., "", "", "", "", "", "", "", "", 48865., 35.308, 
  "", "", "", "", "", "", "", "", "", "", "", 80.67}, 
 {"FRO", "Europe", "Faeroe Islands", "2020-04-02", 173., 4., 0., 0., 
  3540.366, 81.858, 0., 0., "", "", "", "", "", "", "", "", 48865., 35.308, 
  "", "", "", "", "", "", "", "", "", "", "", 80.67}, 
 {"FRO", "Europe", "Faeroe Islands", "2020-04-03", 177., 4., 0., 0., 
  3622.224, 81.858, 0., 0., "", "", "", "", "", "", "", "", 48865., 35.308, 
  "", "", "", "", "", "", "", "", "", "", "", 80.67}, 
 {"FRO", "Europe", "Faeroe Islands", "2020-04-04", 179., 2., 0., 0., 
  3663.154, 40.929, 0., 0., "", "", "", "", "", "", "", "", 48865., 35.308, 
  "", "", "", "", "", "", "", "", "", "", "", 80.67}, 
 {"FRO", "Europe", "Faeroe Islands", "2020-04-05", 181., 2., 0., 0., 
  3704.083, 40.929, 0., 0., "", "", "", "", "", "", "", "", 48865., 35.308, 
  "", "", "", "", "", "", "", "", "", "", "", 80.67}, 
 {"FRO", "Europe", "Faeroe Islands", "2020-04-06", 181., 0., 0., 0., 
  3704.083, 0., 0., 0., "", "", "", "", "", "", "", "", 48865., 35.308, "", 
  "", "", "", "", "", "", "", "", "", "", 80.67}, 
 {"FRO", "Europe", "Faeroe Islands", "2020-04-07", 183., 2., 0., 0., 
  3745.012, 40.929, 0., 0., "", "", "", "", "", "", "", "", 48865., 35.308, 
  "", "", "", "", "", "", "", "", "", "", "", 80.67}, 
 {"FRO", "Europe", "Faeroe Islands", "2020-04-08", 184., 1., 0., 0., 
  3765.476, 20.465, 0., 0., "", "", "", "", "", "", "", "", 48865., 35.308, 
  "", "", "", "", "", "", "", "", "", "", "", 80.67}, 
 {"FRO", "Europe", "Faeroe Islands", "2020-04-09", 184., 0., 0., 0., 
  3765.476, 0., 0., 0., "", "", "", "", "", "", "", "", 48865., 35.308, "", 
  "", "", "", "", "", "", "", "", "", "", 80.67}, 
 {"FRO", "Europe", "Faeroe Islands", "2020-04-10", 184., 0., 0., 0., 
  3765.476, 0., 0., 0., "", "", "", "", "", "", "", "", 48865., 35.308, "", 
  "", "", "", "", "", "", "", "", "", "", 80.67}, 
 {"FRO", "Europe", "Faeroe Islands", "2020-04-11", 184., 0., 0., 0., 
  3765.476, 0., 0., 0., "", "", "", "", "", "", "", "", 48865., 35.308, "", 
  "", "", "", "", "", "", "", "", "", "", 80.67}, 
 {"FRO", "Europe", "Faeroe Islands", "2020-04-12", 184., 0., 0., 0., 
  3765.476, 0., 0., 0., "", "", "", "", "", "", "", "", 48865., 35.308, "", 
  "", "", "", "", "", "", "", "", "", "", 80.67}, 
 {"FRO", "Europe", "Faeroe Islands", "2020-04-13", 184., 0., 0., 0., 
  3765.476, 0., 0., 0., "", "", "", "", "", "", "", "", 48865., 35.308, "", 
  "", "", "", "", "", "", "", "", "", "", 80.67}, 
 {"FRO", "Europe", "Faeroe Islands", "2020-04-14", 184., 0., 0., 0., 
  3765.476, 0., 0., 0., "", "", "", "", "", "", "", "", 48865., 35.308, "", 
  "", "", "", "", "", "", "", "", "", "", 80.67}, 
 {"FRO", "Europe", "Faeroe Islands", "2020-04-15", 184., 0., 0., 0., 
  3765.476, 0., 0., 0., "", "", "", "", "", "", "", "", 48865., 35.308, "", 
  "", "", "", "", "", "", "", "", "", "", 80.67}, 
 {"FRO", "Europe", "Faeroe Islands", "2020-04-16", 184., 0., 0., 0., 
  3765.476, 0., 0., 0., "", "", "", "", "", "", "", "", 48865., 35.308, "", 
  "", "", "", "", "", "", "", "", "", "", 80.67}, 
 {"FRO", "Europe", "Faeroe Islands", "2020-04-17", 184., 0., 0., 0., 
  3765.476, 0., 0., 0., "", "", "", "", "", "", "", "", 48865., 35.308, "", 
  "", "", "", "", "", "", "", "", "", "", 80.67}, 
 {"FRO", "Europe", "Faeroe Islands", "2020-04-18", 184., 0., 0., 0., 
  3765.476, 0., 0., 0., "", "", "", "", "", "", "", "", 48865., 35.308, "", 
  "", "", "", "", "", "", "", "", "", "", 80.67}, 
 {"FRO", "Europe", "Faeroe Islands", "2020-04-19", 184., 0., 0., 0., 
  3765.476, 0., 0., 0., "", "", "", "", "", "", "", "", 48865., 35.308, "", 
  "", "", "", "", "", "", "", "", "", "", 80.67}, 
 {"FRO", "Europe", "Faeroe Islands", "2020-04-20", 185., 1., 0., 0., 
  3785.941, 20.465, 0., 0., "", "", "", "", "", "", "", "", 48865., 35.308, 
  "", "", "", "", "", "", "", "", "", "", "", 80.67}, 
 {"FRO", "Europe", "Faeroe Islands", "2020-04-21", 185., 0., 0., 0., 
  3785.941, 0., 0., 0., "", "", "", "", "", "", "", "", 48865., 35.308, "", 
  "", "", "", "", "", "", "", "", "", "", 80.67}, 
 {"FRO", "Europe", "Faeroe Islands", "2020-04-22", 185., 0., 0., 0., 
  3785.941, 0., 0., 0., "", "", "", "", "", "", "", "", 48865., 35.308, "", 
  "", "", "", "", "", "", "", "", "", "", 80.67}, 
 {"FRO", "Europe", "Faeroe Islands", "2020-04-23", 185., 0., 0., 0., 
  3785.941, 0., 0., 0., "", "", "", "", "", "", "", "", 48865., 35.308, "", 
  "", "", "", "", "", "", "", "", "", "", 80.67}, 
 {"FRO", "Europe", "Faeroe Islands", "2020-04-24", 187., 2., 0., 0., 3826.87, 
  40.929, 0., 0., "", "", "", "", "", "", "", "", 48865., 35.308, "", "", "", 
  "", "", "", "", "", "", "", "", 80.67}, {"FRO", "Europe", "Faeroe Islands", 
  "2020-04-25", 187., 0., 0., 0., 3826.87, 0., 0., 0., "", "", "", "", "", 
  "", "", "", 48865., 35.308, "", "", "", "", "", "", "", "", "", "", "", 
  80.67}, {"FRO", "Europe", "Faeroe Islands", "2020-04-26", 187., 0., 0., 0., 
  3826.87, 0., 0., 0., "", "", "", "", "", "", "", "", 48865., 35.308, "", 
  "", "", "", "", "", "", "", "", "", "", 80.67}, 
 {"FRO", "Europe", "Faeroe Islands", "2020-04-27", 187., 0., 0., 0., 3826.87, 
  0., 0., 0., "", "", "", "", "", "", "", "", 48865., 35.308, "", "", "", "", 
  "", "", "", "", "", "", "", 80.67}, {"FRO", "Europe", "Faeroe Islands", 
  "2020-04-28", 187., 0., 0., 0., 3826.87, 0., 0., 0., "", "", "", "", "", 
  "", "", "", 48865., 35.308, "", "", "", "", "", "", "", "", "", "", "", 
  80.67}, {"FRO", "Europe", "Faeroe Islands", "2020-04-29", 187., 0., 0., 0., 
  3826.87, 0., 0., 0., "", "", "", "", "", "", "", "", 48865., 35.308, "", 
  "", "", "", "", "", "", "", "", "", "", 80.67}, 
 {"FRO", "Europe", "Faeroe Islands", "2020-04-30", 187., 0., 0., 0., 3826.87, 
  0., 0., 0., "", "", "", "", "", "", "", "", 48865., 35.308, "", "", "", "", 
  "", "", "", "", "", "", "", 80.67}, {"FRO", "Europe", "Faeroe Islands", 
  "2020-05-01", 187., 0., 0., 0., 3826.87, 0., 0., 0., "", "", "", "", "", 
  "", "", "", 48865., 35.308, "", "", "", "", "", "", "", "", "", "", "", 
  80.67}, {"FRO", "Europe", "Faeroe Islands", "2020-05-02", 187., 0., 0., 0., 
  3826.87, 0., 0., 0., "", "", "", "", "", "", "", "", 48865., 35.308, "", 
  "", "", "", "", "", "", "", "", "", "", 80.67}, 
 {"FRO", "Europe", "Faeroe Islands", "2020-05-03", 187., 0., 0., 0., 3826.87, 
  0., 0., 0., "", "", "", "", "", "", "", "", 48865., 35.308, "", "", "", "", 
  "", "", "", "", "", "", "", 80.67}, {"FRO", "Europe", "Faeroe Islands", 
  "2020-05-04", 187., 0., 0., 0., 3826.87, 0., 0., 0., "", "", "", "", "", 
  "", "", "", 48865., 35.308, "", "", "", "", "", "", "", "", "", "", "", 
  80.67}, {"FRO", "Europe", "Faeroe Islands", "2020-05-05", 187., 0., 0., 0., 
  3826.87, 0., 0., 0., "", "", "", "", "", "", "", "", 48865., 35.308, "", 
  "", "", "", "", "", "", "", "", "", "", 80.67}, 
 {"FRO", "Europe", "Faeroe Islands", "2020-05-06", 187., 0., 0., 0., 3826.87, 
  0., 0., 0., "", "", "", "", "", "", "", "", 48865., 35.308, "", "", "", "", 
  "", "", "", "", "", "", "", 80.67}, {"FRO", "Europe", "Faeroe Islands", 
  "2020-05-07", 187., 0., 0., 0., 3826.87, 0., 0., 0., "", "", "", "", "", 
  "", "", "", 48865., 35.308, "", "", "", "", "", "", "", "", "", "", "", 
  80.67}, {"FRO", "Europe", "Faeroe Islands", "2020-05-08", 187., 0., 0., 0., 
  3826.87, 0., 0., 0., "", "", "", "", "", "", "", "", 48865., 35.308, "", 
  "", "", "", "", "", "", "", "", "", "", 80.67}, 
 {"FRO", "Europe", "Faeroe Islands", "2020-05-09", 187., 0., 0., 0., 3826.87, 
  0., 0., 0., "", "", "", "", "", "", "", "", 48865., 35.308, "", "", "", "", 
  "", "", "", "", "", "", "", 80.67}, {"FRO", "Europe", "Faeroe Islands", 
  "2020-05-10", 187., 0., 0., 0., 3826.87, 0., 0., 0., "", "", "", "", "", 
  "", "", "", 48865., 35.308, "", "", "", "", "", "", "", "", "", "", "", 
  80.67}, {"FRO", "Europe", "Faeroe Islands", "2020-05-11", 187., 0., 0., 0., 
  3826.87, 0., 0., 0., "", "", "", "", "", "", "", "", 48865., 35.308, "", 
  "", "", "", "", "", "", "", "", "", "", 80.67}, 
 {"FRO", "Europe", "Faeroe Islands", "2020-05-12", 187., 0., 0., 0., 3826.87, 
  0., 0., 0., "", "", "", "", "", "", "", "", 48865., 35.308, "", "", "", "", 
  "", "", "", "", "", "", "", 80.67}, {"FRO", "Europe", "Faeroe Islands", 
  "2020-05-13", 187., 0., 0., 0., 3826.87, 0., 0., 0., "", "", "", "", "", 
  "", "", "", 48865., 35.308, "", "", "", "", "", "", "", "", "", "", "", 
  80.67}, {"FRO", "Europe", "Faeroe Islands", "2020-05-14", 187., 0., 0., 0., 
  3826.87, 0., 0., 0., "", "", "", "", "", "", "", "", 48865., 35.308, "", 
  "", "", "", "", "", "", "", "", "", "", 80.67}, 
 {"FRO", "Europe", "Faeroe Islands", "2020-05-15", 187., 0., 0., 0., 3826.87, 
  0., 0., 0., "", "", "", "", "", "", "", "", 48865., 35.308, "", "", "", "", 
  "", "", "", "", "", "", "", 80.67}, {"FRO", "Europe", "Faeroe Islands", 
  "2020-05-16", 187., 0., 0., 0., 3826.87, 0., 0., 0., "", "", "", "", "", 
  "", "", "", 48865., 35.308, "", "", "", "", "", "", "", "", "", "", "", 
  80.67}, {"FRO", "Europe", "Faeroe Islands", "2020-05-17", 187., 0., 0., 0., 
  3826.87, 0., 0., 0., "", "", "", "", "", "", "", "", 48865., 35.308, "", 
  "", "", "", "", "", "", "", "", "", "", 80.67}, 
 {"FRO", "Europe", "Faeroe Islands", "2020-05-18", 187., 0., 0., 0., 3826.87, 
  0., 0., 0., "", "", "", "", "", "", "", "", 48865., 35.308, "", "", "", "", 
  "", "", "", "", "", "", "", 80.67}, {"FRO", "Europe", "Faeroe Islands", 
  "2020-05-19", 187., 0., 0., 0., 3826.87, 0., 0., 0., "", "", "", "", "", 
  "", "", "", 48865., 35.308, "", "", "", "", "", "", "", "", "", "", "", 
  80.67}, {"FRO", "Europe", "Faeroe Islands", "2020-05-20", 187., 0., 0., 0., 
  3826.87, 0., 0., 0., "", "", "", "", "", "", "", "", 48865., 35.308, "", 
  "", "", "", "", "", "", "", "", "", "", 80.67}, 
 {"FRO", "Europe", "Faeroe Islands", "2020-05-21", 187., 0., 0., 0., 3826.87, 
  0., 0., 0., "", "", "", "", "", "", "", "", 48865., 35.308, "", "", "", "", 
  "", "", "", "", "", "", "", 80.67}, {"FRO", "Europe", "Faeroe Islands", 
  "2020-05-22", 187., 0., 0., 0., 3826.87, 0., 0., 0., "", "", "", "", "", 
  "", "", "", 48865., 35.308, "", "", "", "", "", "", "", "", "", "", "", 
  80.67}, {"FRO", "Europe", "Faeroe Islands", "2020-05-23", 187., 0., 0., 0., 
  3826.87, 0., 0., 0., "", "", "", "", "", "", "", "", 48865., 35.308, "", 
  "", "", "", "", "", "", "", "", "", "", 80.67}, 
 {"FRO", "Europe", "Faeroe Islands", "2020-05-24", 187., 0., 0., 0., 3826.87, 
  0., 0., 0., "", "", "", "", "", "", "", "", 48865., 35.308, "", "", "", "", 
  "", "", "", "", "", "", "", 80.67}, {"FRO", "Europe", "Faeroe Islands", 
  "2020-05-25", 187., 0., 0., 0., 3826.87, 0., 0., 0., "", "", "", "", "", 
  "", "", "", 48865., 35.308, "", "", "", "", "", "", "", "", "", "", "", 
  80.67}, {"FRO", "Europe", "Faeroe Islands", "2020-05-26", 187., 0., 0., 0., 
  3826.87, 0., 0., 0., "", "", "", "", "", "", "", "", 48865., 35.308, "", 
  "", "", "", "", "", "", "", "", "", "", 80.67}, 
 {"FRO", "Europe", "Faeroe Islands", "2020-05-27", 187., 0., 0., 0., 3826.87, 
  0., 0., 0., "", "", "", "", "", "", "", "", 48865., 35.308, "", "", "", "", 
  "", "", "", "", "", "", "", 80.67}, {"FRO", "Europe", "Faeroe Islands", 
  "2020-05-28", 187., 0., 0., 0., 3826.87, 0., 0., 0., "", "", "", "", "", 
  "", "", "", 48865., 35.308, "", "", "", "", "", "", "", "", "", "", "", 
  80.67}, {"FRO", "Europe", "Faeroe Islands", "2020-05-29", 187., 0., 0., 0., 
  3826.87, 0., 0., 0., "", "", "", "", "", "", "", "", 48865., 35.308, "", 
  "", "", "", "", "", "", "", "", "", "", 80.67}, 
 {"FRO", "Europe", "Faeroe Islands", "2020-05-30", 187., 0., 0., 0., 3826.87, 
  0., 0., 0., "", "", "", "", "", "", "", "", 48865., 35.308, "", "", "", "", 
  "", "", "", "", "", "", "", 80.67}, {"FRO", "Europe", "Faeroe Islands", 
  "2020-05-31", 187., 0., 0., 0., 3826.87, 0., 0., 0., "", "", "", "", "", 
  "", "", "", 48865., 35.308, "", "", "", "", "", "", "", "", "", "", "", 
  80.67}, {"FRO", "Europe", "Faeroe Islands", "2020-06-01", 187., 0., 0., 0., 
  3826.87, 0., 0., 0., "", "", "", "", "", "", "", "", 48865., 35.308, "", 
  "", "", "", "", "", "", "", "", "", "", 80.67}, 
 {"FRO", "Europe", "Faeroe Islands", "2020-06-02", 187., 0., 0., 0., 3826.87, 
  0., 0., 0., "", "", "", "", "", "", "", "", 48865., 35.308, "", "", "", "", 
  "", "", "", "", "", "", "", 80.67}, {"FRO", "Europe", "Faeroe Islands", 
  "2020-06-03", 187., 0., 0., 0., 3826.87, 0., 0., 0., "", "", "", "", "", 
  "", "", "", 48865., 35.308, "", "", "", "", "", "", "", "", "", "", "", 
  80.67}, {"FRO", "Europe", "Faeroe Islands", "2020-06-04", 187., 0., 0., 0., 
  3826.87, 0., 0., 0., "", "", "", "", "", "", "", "", 48865., 35.308, "", 
  "", "", "", "", "", "", "", "", "", "", 80.67}, 
 {"FRO", "Europe", "Faeroe Islands", "2020-06-05", 187., 0., 0., 0., 3826.87, 
  0., 0., 0., "", "", "", "", "", "", "", "", 48865., 35.308, "", "", "", "", 
  "", "", "", "", "", "", "", 80.67}, {"FRO", "Europe", "Faeroe Islands", 
  "2020-06-06", 187., 0., 0., 0., 3826.87, 0., 0., 0., "", "", "", "", "", 
  "", "", "", 48865., 35.308, "", "", "", "", "", "", "", "", "", "", "", 
  80.67}, {"FRO", "Europe", "Faeroe Islands", "2020-06-07", 187., 0., 0., 0., 
  3826.87, 0., 0., 0., "", "", "", "", "", "", "", "", 48865., 35.308, "", 
  "", "", "", "", "", "", "", "", "", "", 80.67}, 
 {"FRO", "Europe", "Faeroe Islands", "2020-06-08", 187., 0., 0., 0., 3826.87, 
  0., 0., 0., "", "", "", "", "", "", "", "", 48865., 35.308, "", "", "", "", 
  "", "", "", "", "", "", "", 80.67}, {"FRO", "Europe", "Faeroe Islands", 
  "2020-06-09", 187., 0., 0., 0., 3826.87, 0., 0., 0., "", "", "", "", "", 
  "", "", "", 48865., 35.308, "", "", "", "", "", "", "", "", "", "", "", 
  80.67}, {"FRO", "Europe", "Faeroe Islands", "2020-06-10", 187., 0., 0., 0., 
  3826.87, 0., 0., 0., "", "", "", "", "", "", "", "", 48865., 35.308, "", 
  "", "", "", "", "", "", "", "", "", "", 80.67}, 
 {"FRO", "Europe", "Faeroe Islands", "2020-06-11", 187., 0., 0., 0., 3826.87, 
  0., 0., 0., "", "", "", "", "", "", "", "", 48865., 35.308, "", "", "", "", 
  "", "", "", "", "", "", "", 80.67}, {"FRO", "Europe", "Faeroe Islands", 
  "2020-06-12", 187., 0., 0., 0., 3826.87, 0., 0., 0., "", "", "", "", "", 
  "", "", "", 48865., 35.308, "", "", "", "", "", "", "", "", "", "", "", 
  80.67}, {"FRO", "Europe", "Faeroe Islands", "2020-06-13", 187., 0., 0., 0., 
  3826.87, 0., 0., 0., "", "", "", "", "", "", "", "", 48865., 35.308, "", 
  "", "", "", "", "", "", "", "", "", "", 80.67}, 
 {"FRO", "Europe", "Faeroe Islands", "2020-06-14", 187., 0., 0., 0., 3826.87, 
  0., 0., 0., "", "", "", "", "", "", "", "", 48865., 35.308, "", "", "", "", 
  "", "", "", "", "", "", "", 80.67}, {"FRO", "Europe", "Faeroe Islands", 
  "2020-06-15", 187., 0., 0., 0., 3826.87, 0., 0., 0., "", "", "", "", "", 
  "", "", "", 48865., 35.308, "", "", "", "", "", "", "", "", "", "", "", 
  80.67}, {"FRO", "Europe", "Faeroe Islands", "2020-06-16", 187., 0., 0., 0., 
  3826.87, 0., 0., 0., "", "", "", "", "", "", "", "", 48865., 35.308, "", 
  "", "", "", "", "", "", "", "", "", "", 80.67}, 
 {"FRO", "Europe", "Faeroe Islands", "2020-06-17", 187., 0., 0., 0., 3826.87, 
  0., 0., 0., "", "", "", "", "", "", "", "", 48865., 35.308, "", "", "", "", 
  "", "", "", "", "", "", "", 80.67}, {"FRO", "Europe", "Faeroe Islands", 
  "2020-06-18", 187., 0., 0., 0., 3826.87, 0., 0., 0., "", "", "", "", "", 
  "", "", "", 48865., 35.308, "", "", "", "", "", "", "", "", "", "", "", 
  80.67}, {"FRO", "Europe", "Faeroe Islands", "2020-06-19", 187., 0., 0., 0., 
  3826.87, 0., 0., 0., "", "", "", "", "", "", "", "", 48865., 35.308, "", 
  "", "", "", "", "", "", "", "", "", "", 80.67}, 
 {"FRO", "Europe", "Faeroe Islands", "2020-06-20", 187., 0., 0., 0., 3826.87, 
  0., 0., 0., "", "", "", "", "", "", "", "", 48865., 35.308, "", "", "", "", 
  "", "", "", "", "", "", "", 80.67}, {"FRO", "Europe", "Faeroe Islands", 
  "2020-06-21", 187., 0., 0., 0., 3826.87, 0., 0., 0., "", "", "", "", "", 
  "", "", "", 48865., 35.308, "", "", "", "", "", "", "", "", "", "", "", 
  80.67}, {"FRO", "Europe", "Faeroe Islands", "2020-06-22", 187., 0., 0., 0., 
  3826.87, 0., 0., 0., "", "", "", "", "", "", "", "", 48865., 35.308, "", 
  "", "", "", "", "", "", "", "", "", "", 80.67}, 
 {"FRO", "Europe", "Faeroe Islands", "2020-06-23", 187., 0., 0., 0., 3826.87, 
  0., 0., 0., "", "", "", "", "", "", "", "", 48865., 35.308, "", "", "", "", 
  "", "", "", "", "", "", "", 80.67}, {"FRO", "Europe", "Faeroe Islands", 
  "2020-06-24", 187., 0., 0., 0., 3826.87, 0., 0., 0., "", "", "", "", "", 
  "", "", "", 48865., 35.308, "", "", "", "", "", "", "", "", "", "", "", 
  80.67}, {"FRO", "Europe", "Faeroe Islands", "2020-06-25", 187., 0., 0., 0., 
  3826.87, 0., 0., 0., "", "", "", "", "", "", "", "", 48865., 35.308, "", 
  "", "", "", "", "", "", "", "", "", "", 80.67}, 
 {"FRO", "Europe", "Faeroe Islands", "2020-06-26", 187., 0., 0., 0., 3826.87, 
  0., 0., 0., "", "", "", "", "", "", "", "", 48865., 35.308, "", "", "", "", 
  "", "", "", "", "", "", "", 80.67}, {"FRO", "Europe", "Faeroe Islands", 
  "2020-06-27", 187., 0., 0., 0., 3826.87, 0., 0., 0., "", "", "", "", "", 
  "", "", "", 48865., 35.308, "", "", "", "", "", "", "", "", "", "", "", 
  80.67}, {"FRO", "Europe", "Faeroe Islands", "2020-06-28", 187., 0., 0., 0., 
  3826.87, 0., 0., 0., "", "", "", "", "", "", "", "", 48865., 35.308, "", 
  "", "", "", "", "", "", "", "", "", "", 80.67}, 
 {"FRO", "Europe", "Faeroe Islands", "2020-06-29", 187., 0., 0., 0., 3826.87, 
  0., 0., 0., "", "", "", "", "", "", "", "", 48865., 35.308, "", "", "", "", 
  "", "", "", "", "", "", "", 80.67}, {"FRO", "Europe", "Faeroe Islands", 
  "2020-06-30", 187., 0., 0., 0., 3826.87, 0., 0., 0., "", "", "", "", "", 
  "", "", "", 48865., 35.308, "", "", "", "", "", "", "", "", "", "", "", 
  80.67}, {"FRO", "Europe", "Faeroe Islands", "2020-07-01", 187., 0., 0., 0., 
  3826.87, 0., 0., 0., "", "", "", "", "", "", "", "", 48865., 35.308, "", 
  "", "", "", "", "", "", "", "", "", "", 80.67}, 
 {"FRO", "Europe", "Faeroe Islands", "2020-07-02", 187., 0., 0., 0., 3826.87, 
  0., 0., 0., "", "", "", "", "", "", "", "", 48865., 35.308, "", "", "", "", 
  "", "", "", "", "", "", "", 80.67}, {"FRO", "Europe", "Faeroe Islands", 
  "2020-07-03", 187., 0., 0., 0., 3826.87, 0., 0., 0., "", "", "", "", "", 
  "", "", "", 48865., 35.308, "", "", "", "", "", "", "", "", "", "", "", 
  80.67}, {"FRO", "Europe", "Faeroe Islands", "2020-07-04", 187., 0., 0., 0., 
  3826.87, 0., 0., 0., "", "", "", "", "", "", "", "", 48865., 35.308, "", 
  "", "", "", "", "", "", "", "", "", "", 80.67}, 
 {"FRO", "Europe", "Faeroe Islands", "2020-07-05", 187., 0., 0., 0., 3826.87, 
  0., 0., 0., "", "", "", "", "", "", "", "", 48865., 35.308, "", "", "", "", 
  "", "", "", "", "", "", "", 80.67}, {"FRO", "Europe", "Faeroe Islands", 
  "2020-07-06", 187., 0., 0., 0., 3826.87, 0., 0., 0., "", "", "", "", "", 
  "", "", "", 48865., 35.308, "", "", "", "", "", "", "", "", "", "", "", 
  80.67}, {"FRO", "Europe", "Faeroe Islands", "2020-07-07", 187., 0., 0., 0., 
  3826.87, 0., 0., 0., "", "", "", "", "", "", "", "", 48865., 35.308, "", 
  "", "", "", "", "", "", "", "", "", "", 80.67}, 
 {"FRO", "Europe", "Faeroe Islands", "2020-07-08", 188., 1., 0., 0., 
  3847.334, 20.465, 0., 0., "", "", "", "", "", "", "", "", 48865., 35.308, 
  "", "", "", "", "", "", "", "", "", "", "", 80.67}, 
 {"FLK", "South America", "Falkland Islands", "2020-04-04", 1., 1., 0., 0., 
  287.109, 287.109, 0., 0., "", "", "", "", "", "", "", "", 3483., "", "", 
  "", "", "", "", "", "", "", "", "", "", 81.44}, 
 {"FLK", "South America", "Falkland Islands", "2020-04-05", 1., 0., 0., 0., 
  287.109, 0., 0., 0., "", "", "", "", "", "", "", "", 3483., "", "", "", "", 
  "", "", "", "", "", "", "", "", 81.44}, {"FLK", "South America", 
  "Falkland Islands", "2020-04-06", 2., 1., 0., 0., 574.218, 287.109, 0., 0., 
  "", "", "", "", "", "", "", "", 3483., "", "", "", "", "", "", "", "", "", 
  "", "", "", 81.44}, {"FLK", "South America", "Falkland Islands", 
  "2020-04-07", 2., 0., 0., 0., 574.218, 0., 0., 0., "", "", "", "", "", "", 
  "", "", 3483., "", "", "", "", "", "", "", "", "", "", "", "", 81.44}, 
 {"FLK", "South America", "Falkland Islands", "2020-04-08", 5., 3., 0., 0., 
  1435.544, 861.326, 0., 0., "", "", "", "", "", "", "", "", 3483., "", "", 
  "", "", "", "", "", "", "", "", "", "", 81.44}, 
 {"FLK", "South America", "Falkland Islands", "2020-04-09", 5., 0., 0., 0., 
  1435.544, 0., 0., 0., "", "", "", "", "", "", "", "", 3483., "", "", "", 
  "", "", "", "", "", "", "", "", "", 81.44}, 
 {"FLK", "South America", "Falkland Islands", "2020-04-10", 5., 0., 0., 0., 
  1435.544, 0., 0., 0., "", "", "", "", "", "", "", "", 3483., "", "", "", 
  "", "", "", "", "", "", "", "", "", 81.44}, 
 {"FLK", "South America", "Falkland Islands", "2020-04-11", 5., 0., 0., 0., 
  1435.544, 0., 0., 0., "", "", "", "", "", "", "", "", 3483., "", "", "", 
  "", "", "", "", "", "", "", "", "", 81.44}, 
 {"FLK", "South America", "Falkland Islands", "2020-04-12", 5., 0., 0., 0., 
  1435.544, 0., 0., 0., "", "", "", "", "", "", "", "", 3483., "", "", "", 
  "", "", "", "", "", "", "", "", "", 81.44}, 
 {"FLK", "South America", "Falkland Islands", "2020-04-13", 5., 0., 0., 0., 
  1435.544, 0., 0., 0., "", "", "", "", "", "", "", "", 3483., "", "", "", 
  "", "", "", "", "", "", "", "", "", 81.44}, 
 {"FLK", "South America", "Falkland Islands", "2020-04-14", 5., 0., 0., 0., 
  1435.544, 0., 0., 0., "", "", "", "", "", "", "", "", 3483., "", "", "", 
  "", "", "", "", "", "", "", "", "", 81.44}, 
 {"FLK", "South America", "Falkland Islands", "2020-04-15", 11., 6., 0., 0., 
  3158.197, 1722.653, 0., 0., "", "", "", "", "", "", "", "", 3483., "", "", 
  "", "", "", "", "", "", "", "", "", "", 81.44}, 
 {"FLK", "South America", "Falkland Islands", "2020-04-16", 11., 0., 0., 0., 
  3158.197, 0., 0., 0., "", "", "", "", "", "", "", "", 3483., "", "", "", 
  "", "", "", "", "", "", "", "", "", 81.44}, 
 {"FLK", "South America", "Falkland Islands", "2020-04-17", 11., 0., 0., 0., 
  3158.197, 0., 0., 0., "", "", "", "", "", "", "", "", 3483., "", "", "", 
  "", "", "", "", "", "", "", "", "", 81.44}, 
 {"FLK", "South America", "Falkland Islands", "2020-04-18", 11., 0., 0., 0., 
  3158.197, 0., 0., 0., "", "", "", "", "", "", "", "", 3483., "", "", "", 
  "", "", "", "", "", "", "", "", "", 81.44}, 
 {"FLK", "South America", "Falkland Islands", "2020-04-19", 11., 0., 0., 0., 
  3158.197, 0., 0., 0., "", "", "", "", "", "", "", "", 3483., "", "", "", 
  "", "", "", "", "", "", "", "", "", 81.44}, 
 {"FLK", "South America", "Falkland Islands", "2020-04-20", 11., 0., 0., 0., 
  3158.197, 0., 0., 0., "", "", "", "", "", "", "", "", 3483., "", "", "", 
  "", "", "", "", "", "", "", "", "", 81.44}, 
 {"FLK", "South America", "Falkland Islands", "2020-04-21", 11., 0., 0., 0., 
  3158.197, 0., 0., 0., "", "", "", "", "", "", "", "", 3483., "", "", "", 
  "", "", "", "", "", "", "", "", "", 81.44}, 
 {"FLK", "South America", "Falkland Islands", "2020-04-22", 12., 1., 0., 0., 
  3445.306, 287.109, 0., 0., "", "", "", "", "", "", "", "", 3483., "", "", 
  "", "", "", "", "", "", "", "", "", "", 81.44}, 
 {"FLK", "South America", "Falkland Islands", "2020-04-23", 12., 0., 0., 0., 
  3445.306, 0., 0., 0., "", "", "", "", "", "", "", "", 3483., "", "", "", 
  "", "", "", "", "", "", "", "", "", 81.44}, 
 {"FLK", "South America", "Falkland Islands", "2020-04-24", 12., 0., 0., 0., 
  3445.306, 0., 0., 0., "", "", "", "", "", "", "", "", 3483., "", "", "", 
  "", "", "", "", "", "", "", "", "", 81.44}, 
 {"FLK", "South America", "Falkland Islands", "2020-04-25", 12., 0., 0., 0., 
  3445.306, 0., 0., 0., "", "", "", "", "", "", "", "", 3483., "", "", "", 
  "", "", "", "", "", "", "", "", "", 81.44}, 
 {"FLK", "South America", "Falkland Islands", "2020-04-26", 13., 1., 0., 0., 
  3732.415, 287.109, 0., 0., "", "", "", "", "", "", "", "", 3483., "", "", 
  "", "", "", "", "", "", "", "", "", "", 81.44}, 
 {"FLK", "South America", "Falkland Islands", "2020-04-27", 13., 0., 0., 0., 
  3732.415, 0., 0., 0., "", "", "", "", "", "", "", "", 3483., "", "", "", 
  "", "", "", "", "", "", "", "", "", 81.44}, 
 {"FLK", "South America", "Falkland Islands", "2020-04-28", 13., 0., 0., 0., 
  3732.415, 0., 0., 0., "", "", "", "", "", "", "", "", 3483., "", "", "", 
  "", "", "", "", "", "", "", "", "", 81.44}, 
 {"FLK", "South America", "Falkland Islands", "2020-04-29", 13., 0., 0., 0., 
  3732.415, 0., 0., 0., "", "", "", "", "", "", "", "", 3483., "", "", "", 
  "", "", "", "", "", "", "", "", "", 81.44}, 
 {"FLK", "South America", "Falkland Islands", "2020-04-30", 13., 0., 0., 0., 
  3732.415, 0., 0., 0., "", "", "", "", "", "", "", "", 3483., "", "", "", 
  "", "", "", "", "", "", "", "", "", 81.44}, 
 {"FLK", "South America", "Falkland Islands", "2020-05-01", 13., 0., 0., 0., 
  3732.415, 0., 0., 0., "", "", "", "", "", "", "", "", 3483., "", "", "", 
  "", "", "", "", "", "", "", "", "", 81.44}, 
 {"FLK", "South America", "Falkland Islands", "2020-05-02", 13., 0., 0., 0., 
  3732.415, 0., 0., 0., "", "", "", "", "", "", "", "", 3483., "", "", "", 
  "", "", "", "", "", "", "", "", "", 81.44}, 
 {"FLK", "South America", "Falkland Islands", "2020-05-03", 13., 0., 0., 0., 
  3732.415, 0., 0., 0., "", "", "", "", "", "", "", "", 3483., "", "", "", 
  "", "", "", "", "", "", "", "", "", 81.44}, 
 {"FLK", "South America", "Falkland Islands", "2020-05-04", 13., 0., 0., 0., 
  3732.415, 0., 0., 0., "", "", "", "", "", "", "", "", 3483., "", "", "", 
  "", "", "", "", "", "", "", "", "", 81.44}, 
 {"FLK", "South America", "Falkland Islands", "2020-05-05", 13., 0., 0., 0., 
  3732.415, 0., 0., 0., "", "", "", "", "", "", "", "", 3483., "", "", "", 
  "", "", "", "", "", "", "", "", "", 81.44}, 
 {"FLK", "South America", "Falkland Islands", "2020-05-06", 13., 0., 0., 0., 
  3732.415, 0., 0., 0., "", "", "", "", "", "", "", "", 3483., "", "", "", 
  "", "", "", "", "", "", "", "", "", 81.44}, 
 {"FLK", "South America", "Falkland Islands", "2020-05-07", 13., 0., 0., 0., 
  3732.415, 0., 0., 0., "", "", "", "", "", "", "", "", 3483., "", "", "", 
  "", "", "", "", "", "", "", "", "", 81.44}, 
 {"FLK", "South America", "Falkland Islands", "2020-05-08", 13., 0., 0., 0., 
  3732.415, 0., 0., 0., "", "", "", "", "", "", "", "", 3483., "", "", "", 
  "", "", "", "", "", "", "", "", "", 81.44}, 
 {"FLK", "South America", "Falkland Islands", "2020-05-09", 13., 0., 0., 0., 
  3732.415, 0., 0., 0., "", "", "", "", "", "", "", "", 3483., "", "", "", 
  "", "", "", "", "", "", "", "", "", 81.44}, 
 {"FLK", "South America", "Falkland Islands", "2020-05-10", 13., 0., 0., 0., 
  3732.415, 0., 0., 0., "", "", "", "", "", "", "", "", 3483., "", "", "", 
  "", "", "", "", "", "", "", "", "", 81.44}, 
 {"FLK", "South America", "Falkland Islands", "2020-05-11", 13., 0., 0., 0., 
  3732.415, 0., 0., 0., "", "", "", "", "", "", "", "", 3483., "", "", "", 
  "", "", "", "", "", "", "", "", "", 81.44}, 
 {"FLK", "South America", "Falkland Islands", "2020-05-12", 13., 0., 0., 0., 
  3732.415, 0., 0., 0., "", "", "", "", "", "", "", "", 3483., "", "", "", 
  "", "", "", "", "", "", "", "", "", 81.44}, 
 {"FLK", "South America", "Falkland Islands", "2020-05-13", 13., 0., 0., 0., 
  3732.415, 0., 0., 0., "", "", "", "", "", "", "", "", 3483., "", "", "", 
  "", "", "", "", "", "", "", "", "", 81.44}, 
 {"FLK", "South America", "Falkland Islands", "2020-05-14", 13., 0., 0., 0., 
  3732.415, 0., 0., 0., "", "", "", "", "", "", "", "", 3483., "", "", "", 
  "", "", "", "", "", "", "", "", "", 81.44}, 
 {"FLK", "South America", "Falkland Islands", "2020-05-15", 13., 0., 0., 0., 
  3732.415, 0., 0., 0., "", "", "", "", "", "", "", "", 3483., "", "", "", 
  "", "", "", "", "", "", "", "", "", 81.44}, 
 {"FLK", "South America", "Falkland Islands", "2020-05-16", 13., 0., 0., 0., 
  3732.415, 0., 0., 0., "", "", "", "", "", "", "", "", 3483., "", "", "", 
  "", "", "", "", "", "", "", "", "", 81.44}, 
 {"FLK", "South America", "Falkland Islands", "2020-05-17", 13., 0., 0., 0., 
  3732.415, 0., 0., 0., "", "", "", "", "", "", "", "", 3483., "", "", "", 
  "", "", "", "", "", "", "", "", "", 81.44}, 
 {"FLK", "South America", "Falkland Islands", "2020-05-18", 13., 0., 0., 0., 
  3732.415, 0., 0., 0., "", "", "", "", "", "", "", "", 3483., "", "", "", 
  "", "", "", "", "", "", "", "", "", 81.44}, 
 {"FLK", "South America", "Falkland Islands", "2020-05-19", 13., 0., 0., 0., 
  3732.415, 0., 0., 0., "", "", "", "", "", "", "", "", 3483., "", "", "", 
  "", "", "", "", "", "", "", "", "", 81.44}, 
 {"FLK", "South America", "Falkland Islands", "2020-05-20", 13., 0., 0., 0., 
  3732.415, 0., 0., 0., "", "", "", "", "", "", "", "", 3483., "", "", "", 
  "", "", "", "", "", "", "", "", "", 81.44}, 
 {"FLK", "South America", "Falkland Islands", "2020-05-21", 13., 0., 0., 0., 
  3732.415, 0., 0., 0., "", "", "", "", "", "", "", "", 3483., "", "", "", 
  "", "", "", "", "", "", "", "", "", 81.44}, 
 {"FLK", "South America", "Falkland Islands", "2020-05-22", 13., 0., 0., 0., 
  3732.415, 0., 0., 0., "", "", "", "", "", "", "", "", 3483., "", "", "", 
  "", "", "", "", "", "", "", "", "", 81.44}, 
 {"FLK", "South America", "Falkland Islands", "2020-05-23", 13., 0., 0., 0., 
  3732.415, 0., 0., 0., "", "", "", "", "", "", "", "", 3483., "", "", "", 
  "", "", "", "", "", "", "", "", "", 81.44}, 
 {"FLK", "South America", "Falkland Islands", "2020-05-24", 13., 0., 0., 0., 
  3732.415, 0., 0., 0., "", "", "", "", "", "", "", "", 3483., "", "", "", 
  "", "", "", "", "", "", "", "", "", 81.44}, 
 {"FLK", "South America", "Falkland Islands", "2020-05-25", 13., 0., 0., 0., 
  3732.415, 0., 0., 0., "", "", "", "", "", "", "", "", 3483., "", "", "", 
  "", "", "", "", "", "", "", "", "", 81.44}, 
 {"FLK", "South America", "Falkland Islands", "2020-05-26", 13., 0., 0., 0., 
  3732.415, 0., 0., 0., "", "", "", "", "", "", "", "", 3483., "", "", "", 
  "", "", "", "", "", "", "", "", "", 81.44}, 
 {"FLK", "South America", "Falkland Islands", "2020-05-27", 13., 0., 0., 0., 
  3732.415, 0., 0., 0., "", "", "", "", "", "", "", "", 3483., "", "", "", 
  "", "", "", "", "", "", "", "", "", 81.44}, 
 {"FLK", "South America", "Falkland Islands", "2020-05-28", 13., 0., 0., 0., 
  3732.415, 0., 0., 0., "", "", "", "", "", "", "", "", 3483., "", "", "", 
  "", "", "", "", "", "", "", "", "", 81.44}, 
 {"FLK", "South America", "Falkland Islands", "2020-05-29", 13., 0., 0., 0., 
  3732.415, 0., 0., 0., "", "", "", "", "", "", "", "", 3483., "", "", "", 
  "", "", "", "", "", "", "", "", "", 81.44}, 
 {"FLK", "South America", "Falkland Islands", "2020-05-30", 13., 0., 0., 0., 
  3732.415, 0., 0., 0., "", "", "", "", "", "", "", "", 3483., "", "", "", 
  "", "", "", "", "", "", "", "", "", 81.44}, 
 {"FLK", "South America", "Falkland Islands", "2020-05-31", 13., 0., 0., 0., 
  3732.415, 0., 0., 0., "", "", "", "", "", "", "", "", 3483., "", "", "", 
  "", "", "", "", "", "", "", "", "", 81.44}, 
 {"FLK", "South America", "Falkland Islands", "2020-06-01", 13., 0., 0., 0., 
  3732.415, 0., 0., 0., "", "", "", "", "", "", "", "", 3483., "", "", "", 
  "", "", "", "", "", "", "", "", "", 81.44}, 
 {"FLK", "South America", "Falkland Islands", "2020-06-02", 13., 0., 0., 0., 
  3732.415, 0., 0., 0., "", "", "", "", "", "", "", "", 3483., "", "", "", 
  "", "", "", "", "", "", "", "", "", 81.44}, 
 {"FLK", "South America", "Falkland Islands", "2020-06-03", 13., 0., 0., 0., 
  3732.415, 0., 0., 0., "", "", "", "", "", "", "", "", 3483., "", "", "", 
  "", "", "", "", "", "", "", "", "", 81.44}, 
 {"FLK", "South America", "Falkland Islands", "2020-06-04", 13., 0., 0., 0., 
  3732.415, 0., 0., 0., "", "", "", "", "", "", "", "", 3483., "", "", "", 
  "", "", "", "", "", "", "", "", "", 81.44}, 
 {"FLK", "South America", "Falkland Islands", "2020-06-05", 13., 0., 0., 0., 
  3732.415, 0., 0., 0., "", "", "", "", "", "", "", "", 3483., "", "", "", 
  "", "", "", "", "", "", "", "", "", 81.44}, 
 {"FLK", "South America", "Falkland Islands", "2020-06-06", 13., 0., 0., 0., 
  3732.415, 0., 0., 0., "", "", "", "", "", "", "", "", 3483., "", "", "", 
  "", "", "", "", "", "", "", "", "", 81.44}, 
 {"FLK", "South America", "Falkland Islands", "2020-06-07", 13., 0., 0., 0., 
  3732.415, 0., 0., 0., "", "", "", "", "", "", "", "", 3483., "", "", "", 
  "", "", "", "", "", "", "", "", "", 81.44}, 
 {"FLK", "South America", "Falkland Islands", "2020-06-08", 13., 0., 0., 0., 
  3732.415, 0., 0., 0., "", "", "", "", "", "", "", "", 3483., "", "", "", 
  "", "", "", "", "", "", "", "", "", 81.44}, 
 {"FLK", "South America", "Falkland Islands", "2020-06-09", 13., 0., 0., 0., 
  3732.415, 0., 0., 0., "", "", "", "", "", "", "", "", 3483., "", "", "", 
  "", "", "", "", "", "", "", "", "", 81.44}, 
 {"FLK", "South America", "Falkland Islands", "2020-06-10", 13., 0., 0., 0., 
  3732.415, 0., 0., 0., "", "", "", "", "", "", "", "", 3483., "", "", "", 
  "", "", "", "", "", "", "", "", "", 81.44}, 
 {"FLK", "South America", "Falkland Islands", "2020-06-11", 13., 0., 0., 0., 
  3732.415, 0., 0., 0., "", "", "", "", "", "", "", "", 3483., "", "", "", 
  "", "", "", "", "", "", "", "", "", 81.44}, 
 {"FLK", "South America", "Falkland Islands", "2020-06-12", 13., 0., 0., 0., 
  3732.415, 0., 0., 0., "", "", "", "", "", "", "", "", 3483., "", "", "", 
  "", "", "", "", "", "", "", "", "", 81.44}, 
 {"FLK", "South America", "Falkland Islands", "2020-06-13", 13., 0., 0., 0., 
  3732.415, 0., 0., 0., "", "", "", "", "", "", "", "", 3483., "", "", "", 
  "", "", "", "", "", "", "", "", "", 81.44}, 
 {"FLK", "South America", "Falkland Islands", "2020-06-14", 13., 0., 0., 0., 
  3732.415, 0., 0., 0., "", "", "", "", "", "", "", "", 3483., "", "", "", 
  "", "", "", "", "", "", "", "", "", 81.44}, 
 {"FLK", "South America", "Falkland Islands", "2020-06-15", 13., 0., 0., 0., 
  3732.415, 0., 0., 0., "", "", "", "", "", "", "", "", 3483., "", "", "", 
  "", "", "", "", "", "", "", "", "", 81.44}, 
 {"FLK", "South America", "Falkland Islands", "2020-06-16", 13., 0., 0., 0., 
  3732.415, 0., 0., 0., "", "", "", "", "", "", "", "", 3483., "", "", "", 
  "", "", "", "", "", "", "", "", "", 81.44}, 
 {"FLK", "South America", "Falkland Islands", "2020-06-17", 13., 0., 0., 0., 
  3732.415, 0., 0., 0., "", "", "", "", "", "", "", "", 3483., "", "", "", 
  "", "", "", "", "", "", "", "", "", 81.44}, 
 {"FLK", "South America", "Falkland Islands", "2020-06-18", 13., 0., 0., 0., 
  3732.415, 0., 0., 0., "", "", "", "", "", "", "", "", 3483., "", "", "", 
  "", "", "", "", "", "", "", "", "", 81.44}, 
 {"FLK", "South America", "Falkland Islands", "2020-06-19", 13., 0., 0., 0., 
  3732.415, 0., 0., 0., "", "", "", "", "", "", "", "", 3483., "", "", "", 
  "", "", "", "", "", "", "", "", "", 81.44}, 
 {"FLK", "South America", "Falkland Islands", "2020-06-20", 13., 0., 0., 0., 
  3732.415, 0., 0., 0., "", "", "", "", "", "", "", "", 3483., "", "", "", 
  "", "", "", "", "", "", "", "", "", 81.44}, 
 {"FLK", "South America", "Falkland Islands", "2020-06-21", 13., 0., 0., 0., 
  3732.415, 0., 0., 0., "", "", "", "", "", "", "", "", 3483., "", "", "", 
  "", "", "", "", "", "", "", "", "", 81.44}, 
 {"FLK", "South America", "Falkland Islands", "2020-06-22", 13., 0., 0., 0., 
  3732.415, 0., 0., 0., "", "", "", "", "", "", "", "", 3483., "", "", "", 
  "", "", "", "", "", "", "", "", "", 81.44}, 
 {"FLK", "South America", "Falkland Islands", "2020-06-23", 13., 0., 0., 0., 
  3732.415, 0., 0., 0., "", "", "", "", "", "", "", "", 3483., "", "", "", 
  "", "", "", "", "", "", "", "", "", 81.44}, 
 {"FLK", "South America", "Falkland Islands", "2020-06-24", 13., 0., 0., 0., 
  3732.415, 0., 0., 0., "", "", "", "", "", "", "", "", 3483., "", "", "", 
  "", "", "", "", "", "", "", "", "", 81.44}, 
 {"FLK", "South America", "Falkland Islands", "2020-06-25", 13., 0., 0., 0., 
  3732.415, 0., 0., 0., "", "", "", "", "", "", "", "", 3483., "", "", "", 
  "", "", "", "", "", "", "", "", "", 81.44}, 
 {"FLK", "South America", "Falkland Islands", "2020-06-26", 13., 0., 0., 0., 
  3732.415, 0., 0., 0., "", "", "", "", "", "", "", "", 3483., "", "", "", 
  "", "", "", "", "", "", "", "", "", 81.44}, 
 {"FLK", "South America", "Falkland Islands", "2020-06-27", 13., 0., 0., 0., 
  3732.415, 0., 0., 0., "", "", "", "", "", "", "", "", 3483., "", "", "", 
  "", "", "", "", "", "", "", "", "", 81.44}, 
 {"FLK", "South America", "Falkland Islands", "2020-06-28", 13., 0., 0., 0., 
  3732.415, 0., 0., 0., "", "", "", "", "", "", "", "", 3483., "", "", "", 
  "", "", "", "", "", "", "", "", "", 81.44}, 
 {"FLK", "South America", "Falkland Islands", "2020-06-29", 13., 0., 0., 0., 
  3732.415, 0., 0., 0., "", "", "", "", "", "", "", "", 3483., "", "", "", 
  "", "", "", "", "", "", "", "", "", 81.44}, 
 {"FLK", "South America", "Falkland Islands", "2020-06-30", 13., 0., 0., 0., 
  3732.415, 0., 0., 0., "", "", "", "", "", "", "", "", 3483., "", "", "", 
  "", "", "", "", "", "", "", "", "", 81.44}, 
 {"FLK", "South America", "Falkland Islands", "2020-07-01", 13., 0., 0., 0., 
  3732.415, 0., 0., 0., "", "", "", "", "", "", "", "", 3483., "", "", "", 
  "", "", "", "", "", "", "", "", "", 81.44}, 
 {"FLK", "South America", "Falkland Islands", "2020-07-02", 13., 0., 0., 0., 
  3732.415, 0., 0., 0., "", "", "", "", "", "", "", "", 3483., "", "", "", 
  "", "", "", "", "", "", "", "", "", 81.44}, 
 {"FLK", "South America", "Falkland Islands", "2020-07-03", 13., 0., 0., 0., 
  3732.415, 0., 0., 0., "", "", "", "", "", "", "", "", 3483., "", "", "", 
  "", "", "", "", "", "", "", "", "", 81.44}, 
 {"FLK", "South America", "Falkland Islands", "2020-07-04", 13., 0., 0., 0., 
  3732.415, 0., 0., 0., "", "", "", "", "", "", "", "", 3483., "", "", "", 
  "", "", "", "", "", "", "", "", "", 81.44}, 
 {"FLK", "South America", "Falkland Islands", "2020-07-05", 13., 0., 0., 0., 
  3732.415, 0., 0., 0., "", "", "", "", "", "", "", "", 3483., "", "", "", 
  "", "", "", "", "", "", "", "", "", 81.44}, 
 {"FLK", "South America", "Falkland Islands", "2020-07-06", 13., 0., 0., 0., 
  3732.415, 0., 0., 0., "", "", "", "", "", "", "", "", 3483., "", "", "", 
  "", "", "", "", "", "", "", "", "", 81.44}, 
 {"FLK", "South America", "Falkland Islands", "2020-07-07", 13., 0., 0., 0., 
  3732.415, 0., 0., 0., "", "", "", "", "", "", "", "", 3483., "", "", "", 
  "", "", "", "", "", "", "", "", "", 81.44}, 
 {"FLK", "South America", "Falkland Islands", "2020-07-08", 13., 0., 0., 0., 
  3732.415, 0., 0., 0., "", "", "", "", "", "", "", "", 3483., "", "", "", 
  "", "", "", "", "", "", "", "", "", 81.44}, 
 {"FJI", "Oceania", "Fiji", "2020-01-30", "", "", "", "", "", "", "", "", 3., 
  "", 0.003, "", "", "", "samples tested", 11.11, 896444., 49.562, 28.6, 
  6.224, 3.284, 8702.975, 1.4, 412.82, 14.49, 10.2, 34.8, "", 2.3, 67.44}, 
 {"FJI", "Oceania", "Fiji", "2020-01-31", "", "", "", "", "", "", "", "", "", 
  "", "", "", "", "", "samples tested", 11.11, 896444., 49.562, 28.6, 6.224, 
  3.284, 8702.975, 1.4, 412.82, 14.49, 10.2, 34.8, "", 2.3, 67.44}, 
 {"FJI", "Oceania", "Fiji", "2020-02-01", "", "", "", "", "", "", "", "", "", 
  "", "", "", "", "", "samples tested", 11.11, 896444., 49.562, 28.6, 6.224, 
  3.284, 8702.975, 1.4, 412.82, 14.49, 10.2, 34.8, "", 2.3, 67.44}, 
 {"FJI", "Oceania", "Fiji", "2020-02-02", "", "", "", "", "", "", "", "", "", 
  "", "", "", "", "", "samples tested", 11.11, 896444., 49.562, 28.6, 6.224, 
  3.284, 8702.975, 1.4, 412.82, 14.49, 10.2, 34.8, "", 2.3, 67.44}, 
 {"FJI", "Oceania", "Fiji", "2020-02-03", "", "", "", "", "", "", "", "", "", 
  "", "", "", "", "", "samples tested", 19.44, 896444., 49.562, 28.6, 6.224, 
  3.284, 8702.975, 1.4, 412.82, 14.49, 10.2, 34.8, "", 2.3, 67.44}, 
 {"FJI", "Oceania", "Fiji", "2020-02-04", "", "", "", "", "", "", "", "", "", 
  "", "", "", "", "", "samples tested", 19.44, 896444., 49.562, 28.6, 6.224, 
  3.284, 8702.975, 1.4, 412.82, 14.49, 10.2, 34.8, "", 2.3, 67.44}, 
 {"FJI", "Oceania", "Fiji", "2020-02-05", "", "", "", "", "", "", "", "", "", 
  "", "", "", "", "", "samples tested", 19.44, 896444., 49.562, 28.6, 6.224, 
  3.284, 8702.975, 1.4, 412.82, 14.49, 10.2, 34.8, "", 2.3, 67.44}, 
 {"FJI", "Oceania", "Fiji", "2020-02-06", "", "", "", "", "", "", "", "", "", 
  "", "", "", 0., 0., "samples tested", 19.44, 896444., 49.562, 28.6, 6.224, 
  3.284, 8702.975, 1.4, 412.82, 14.49, 10.2, 34.8, "", 2.3, 67.44}, 
 {"FJI", "Oceania", "Fiji", "2020-02-07", "", "", "", "", "", "", "", "", 5., 
  "", 0.006, "", 0., 0., "samples tested", 19.44, 896444., 49.562, 28.6, 
  6.224, 3.284, 8702.975, 1.4, 412.82, 14.49, 10.2, 34.8, "", 2.3, 67.44}, 
 {"FJI", "Oceania", "Fiji", "2020-02-08", "", "", "", "", "", "", "", "", 6., 
  1., 0.007, 0.001, 0., 0., "samples tested", 19.44, 896444., 49.562, 28.6, 
  6.224, 3.284, 8702.975, 1.4, 412.82, 14.49, 10.2, 34.8, "", 2.3, 67.44}, 
 {"FJI", "Oceania", "Fiji", "2020-02-09", "", "", "", "", "", "", "", "", "", 
  "", "", "", 0., 0., "samples tested", 19.44, 896444., 49.562, 28.6, 6.224, 
  3.284, 8702.975, 1.4, 412.82, 14.49, 10.2, 34.8, "", 2.3, 67.44}, 
 {"FJI", "Oceania", "Fiji", "2020-02-10", "", "", "", "", "", "", "", "", "", 
  "", "", "", 0., 0., "samples tested", 19.44, 896444., 49.562, 28.6, 6.224, 
  3.284, 8702.975, 1.4, 412.82, 14.49, 10.2, 34.8, "", 2.3, 67.44}, 
 {"FJI", "Oceania", "Fiji", "2020-02-11", "", "", "", "", "", "", "", "", "", 
  "", "", "", 0., 0., "samples tested", 19.44, 896444., 49.562, 28.6, 6.224, 
  3.284, 8702.975, 1.4, 412.82, 14.49, 10.2, 34.8, "", 2.3, 67.44}, 
 {"FJI", "Oceania", "Fiji", "2020-02-12", "", "", "", "", "", "", "", "", "", 
  "", "", "", 0., 0., "samples tested", 19.44, 896444., 49.562, 28.6, 6.224, 
  3.284, 8702.975, 1.4, 412.82, 14.49, 10.2, 34.8, "", 2.3, 67.44}, 
 {"FJI", "Oceania", "Fiji", "2020-02-13", "", "", "", "", "", "", "", "", 8., 
  "", 0.009, "", 0., 0., "samples tested", 19.44, 896444., 49.562, 28.6, 
  6.224, 3.284, 8702.975, 1.4, 412.82, 14.49, 10.2, 34.8, "", 2.3, 67.44}, 
 {"FJI", "Oceania", "Fiji", "2020-02-14", "", "", "", "", "", "", "", "", "", 
  "", "", "", 0., 0., "samples tested", 19.44, 896444., 49.562, 28.6, 6.224, 
  3.284, 8702.975, 1.4, 412.82, 14.49, 10.2, 34.8, "", 2.3, 67.44}, 
 {"FJI", "Oceania", "Fiji", "2020-02-15", "", "", "", "", "", "", "", "", "", 
  "", "", "", 0., 0., "samples tested", 19.44, 896444., 49.562, 28.6, 6.224, 
  3.284, 8702.975, 1.4, 412.82, 14.49, 10.2, 34.8, "", 2.3, 67.44}, 
 {"FJI", "Oceania", "Fiji", "2020-02-16", "", "", "", "", "", "", "", "", "", 
  "", "", "", 0., 0., "samples tested", 19.44, 896444., 49.562, 28.6, 6.224, 
  3.284, 8702.975, 1.4, 412.82, 14.49, 10.2, 34.8, "", 2.3, 67.44}, 
 {"FJI", "Oceania", "Fiji", "2020-02-17", "", "", "", "", "", "", "", "", "", 
  "", "", "", 0., 0., "samples tested", 19.44, 896444., 49.562, 28.6, 6.224, 
  3.284, 8702.975, 1.4, 412.82, 14.49, 10.2, 34.8, "", 2.3, 67.44}, 
 {"FJI", "Oceania", "Fiji", "2020-02-18", "", "", "", "", "", "", "", "", "", 
  "", "", "", 0., 0., "samples tested", 19.44, 896444., 49.562, 28.6, 6.224, 
  3.284, 8702.975, 1.4, 412.82, 14.49, 10.2, 34.8, "", 2.3, 67.44}, 
 {"FJI", "Oceania", "Fiji", "2020-02-19", "", "", "", "", "", "", "", "", "", 
  "", "", "", 0., 0., "samples tested", 19.44, 896444., 49.562, 28.6, 6.224, 
  3.284, 8702.975, 1.4, 412.82, 14.49, 10.2, 34.8, "", 2.3, 67.44}, 
 {"FJI", "Oceania", "Fiji", "2020-02-20", "", "", "", "", "", "", "", "", 
  10., "", 0.011, "", 0., 0., "samples tested", 19.44, 896444., 49.562, 28.6, 
  6.224, 3.284, 8702.975, 1.4, 412.82, 14.49, 10.2, 34.8, "", 2.3, 67.44}, 
 {"FJI", "Oceania", "Fiji", "2020-02-21", "", "", "", "", "", "", "", "", "", 
  "", "", "", 0., 0., "samples tested", 19.44, 896444., 49.562, 28.6, 6.224, 
  3.284, 8702.975, 1.4, 412.82, 14.49, 10.2, 34.8, "", 2.3, 67.44}, 
 {"FJI", "Oceania", "Fiji", "2020-02-22", "", "", "", "", "", "", "", "", "", 
  "", "", "", 0., 0., "samples tested", 19.44, 896444., 49.562, 28.6, 6.224, 
  3.284, 8702.975, 1.4, 412.82, 14.49, 10.2, 34.8, "", 2.3, 67.44}, 
 {"FJI", "Oceania", "Fiji", "2020-02-23", "", "", "", "", "", "", "", "", "", 
  "", "", "", 0., 0., "samples tested", 19.44, 896444., 49.562, 28.6, 6.224, 
  3.284, 8702.975, 1.4, 412.82, 14.49, 10.2, 34.8, "", 2.3, 67.44}, 
 {"FJI", "Oceania", "Fiji", "2020-02-24", "", "", "", "", "", "", "", "", "", 
  "", "", "", 0., 0., "samples tested", 19.44, 896444., 49.562, 28.6, 6.224, 
  3.284, 8702.975, 1.4, 412.82, 14.49, 10.2, 34.8, "", 2.3, 67.44}, 
 {"FJI", "Oceania", "Fiji", "2020-02-25", "", "", "", "", "", "", "", "", "", 
  "", "", "", 0., 0., "samples tested", 19.44, 896444., 49.562, 28.6, 6.224, 
  3.284, 8702.975, 1.4, 412.82, 14.49, 10.2, 34.8, "", 2.3, 67.44}, 
 {"FJI", "Oceania", "Fiji", "2020-02-26", "", "", "", "", "", "", "", "", "", 
  "", "", "", 0., 0., "samples tested", 19.44, 896444., 49.562, 28.6, 6.224, 
  3.284, 8702.975, 1.4, 412.82, 14.49, 10.2, 34.8, "", 2.3, 67.44}, 
 {"FJI", "Oceania", "Fiji", "2020-02-27", "", "", "", "", "", "", "", "", "", 
  "", "", "", 0., 0., "samples tested", 19.44, 896444., 49.562, 28.6, 6.224, 
  3.284, 8702.975, 1.4, 412.82, 14.49, 10.2, 34.8, "", 2.3, 67.44}, 
 {"FJI", "Oceania", "Fiji", "2020-02-28", "", "", "", "", "", "", "", "", "", 
  "", "", "", 0., 0., "samples tested", 19.44, 896444., 49.562, 28.6, 6.224, 
  3.284, 8702.975, 1.4, 412.82, 14.49, 10.2, 34.8, "", 2.3, 67.44}, 
 {"FJI", "Oceania", "Fiji", "2020-02-29", "", "", "", "", "", "", "", "", "", 
  "", "", "", 0., 0., "samples tested", 19.44, 896444., 49.562, 28.6, 6.224, 
  3.284, 8702.975, 1.4, 412.82, 14.49, 10.2, 34.8, "", 2.3, 67.44}, 
 {"FJI", "Oceania", "Fiji", "2020-03-01", "", "", "", "", "", "", "", "", "", 
  "", "", "", 0., 0., "samples tested", 19.44, 896444., 49.562, 28.6, 6.224, 
  3.284, 8702.975, 1.4, 412.82, 14.49, 10.2, 34.8, "", 2.3, 67.44}, 
 {"FJI", "Oceania", "Fiji", "2020-03-02", "", "", "", "", "", "", "", "", "", 
  "", "", "", 0., 0., "samples tested", 19.44, 896444., 49.562, 28.6, 6.224, 
  3.284, 8702.975, 1.4, 412.82, 14.49, 10.2, 34.8, "", 2.3, 67.44}, 
 {"FJI", "Oceania", "Fiji", "2020-03-03", "", "", "", "", "", "", "", "", "", 
  "", "", "", 0., 0., "samples tested", 19.44, 896444., 49.562, 28.6, 6.224, 
  3.284, 8702.975, 1.4, 412.82, 14.49, 10.2, 34.8, "", 2.3, 67.44}, 
 {"FJI", "Oceania", "Fiji", "2020-03-04", "", "", "", "", "", "", "", "", 
  11., "", 0.012, "", 0., 0., "samples tested", 19.44, 896444., 49.562, 28.6, 
  6.224, 3.284, 8702.975, 1.4, 412.82, 14.49, 10.2, 34.8, "", 2.3, 67.44}, 
 {"FJI", "Oceania", "Fiji", "2020-03-05", "", "", "", "", "", "", "", "", 
  16., 5., 0.018, 0.006, 1., 0.001, "samples tested", 19.44, 896444., 49.562, 
  28.6, 6.224, 3.284, 8702.975, 1.4, 412.82, 14.49, 10.2, 34.8, "", 2.3, 
  67.44}, {"FJI", "Oceania", "Fiji", "2020-03-06", "", "", "", "", "", "", 
  "", "", "", "", "", "", 1., 0.001, "samples tested", 19.44, 896444., 
  49.562, 28.6, 6.224, 3.284, 8702.975, 1.4, 412.82, 14.49, 10.2, 34.8, "", 
  2.3, 67.44}, {"FJI", "Oceania", "Fiji", "2020-03-07", "", "", "", "", "", 
  "", "", "", "", "", "", "", 1., 0.001, "samples tested", 19.44, 896444., 
  49.562, 28.6, 6.224, 3.284, 8702.975, 1.4, 412.82, 14.49, 10.2, 34.8, "", 
  2.3, 67.44}, {"FJI", "Oceania", "Fiji", "2020-03-08", "", "", "", "", "", 
  "", "", "", "", "", "", "", 1., 0.001, "samples tested", 19.44, 896444., 
  49.562, 28.6, 6.224, 3.284, 8702.975, 1.4, 412.82, 14.49, 10.2, 34.8, "", 
  2.3, 67.44}, {"FJI", "Oceania", "Fiji", "2020-03-09", "", "", "", "", "", 
  "", "", "", "", "", "", "", 2., 0.002, "samples tested", 19.44, 896444., 
  49.562, 28.6, 6.224, 3.284, 8702.975, 1.4, 412.82, 14.49, 10.2, 34.8, "", 
  2.3, 67.44}, {"FJI", "Oceania", "Fiji", "2020-03-10", "", "", "", "", "", 
  "", "", "", "", "", "", "", 2., 0.002, "samples tested", 19.44, 896444., 
  49.562, 28.6, 6.224, 3.284, 8702.975, 1.4, 412.82, 14.49, 10.2, 34.8, "", 
  2.3, 67.44}, {"FJI", "Oceania", "Fiji", "2020-03-11", "", "", "", "", "", 
  "", "", "", "", "", "", "", 2., 0.002, "samples tested", 19.44, 896444., 
  49.562, 28.6, 6.224, 3.284, 8702.975, 1.4, 412.82, 14.49, 10.2, 34.8, "", 
  2.3, 67.44}, {"FJI", "Oceania", "Fiji", "2020-03-12", "", "", "", "", "", 
  "", "", "", 27., "", 0.03, "", 2., 0.002, "samples tested", 19.44, 896444., 
  49.562, 28.6, 6.224, 3.284, 8702.975, 1.4, 412.82, 14.49, 10.2, 34.8, "", 
  2.3, 67.44}, {"FJI", "Oceania", "Fiji", "2020-03-13", "", "", "", "", "", 
  "", "", "", 37., 10., 0.041, 0.011, 3., 0.003, "samples tested", 19.44, 
  896444., 49.562, 28.6, 6.224, 3.284, 8702.975, 1.4, 412.82, 14.49, 10.2, 
  34.8, "", 2.3, 67.44}, {"FJI", "Oceania", "Fiji", "2020-03-14", "", "", "", 
  "", "", "", "", "", 46., 9., 0.051, 0.01, 4., 0.004, "samples tested", 
  19.44, 896444., 49.562, 28.6, 6.224, 3.284, 8702.975, 1.4, 412.82, 14.49, 
  10.2, 34.8, "", 2.3, 67.44}, {"FJI", "Oceania", "Fiji", "2020-03-15", "", 
  "", "", "", "", "", "", "", "", "", "", "", 4., 0.004, "samples tested", 
  19.44, 896444., 49.562, 28.6, 6.224, 3.284, 8702.975, 1.4, 412.82, 14.49, 
  10.2, 34.8, "", 2.3, 67.44}, {"FJI", "Oceania", "Fiji", "2020-03-16", "", 
  "", "", "", "", "", "", "", 54., "", 0.06, "", 5., 0.006, "samples tested", 
  30.56, 896444., 49.562, 28.6, 6.224, 3.284, 8702.975, 1.4, 412.82, 14.49, 
  10.2, 34.8, "", 2.3, 67.44}, {"FJI", "Oceania", "Fiji", "2020-03-17", "", 
  "", "", "", "", "", "", "", 59., 5., 0.066, 0.006, 5., 0.006, 
  "samples tested", 30.56, 896444., 49.562, 28.6, 6.224, 3.284, 8702.975, 
  1.4, 412.82, 14.49, 10.2, 34.8, "", 2.3, 67.44}, 
 {"FJI", "Oceania", "Fiji", "2020-03-18", "", "", "", "", "", "", "", "", 
  71., 12., 0.079, 0.013, 7., 0.008, "samples tested", 30.56, 896444., 
  49.562, 28.6, 6.224, 3.284, 8702.975, 1.4, 412.82, 14.49, 10.2, 34.8, "", 
  2.3, 67.44}, {"FJI", "Oceania", "Fiji", "2020-03-19", "", "", "", "", "", 
  "", "", "", 79., 8., 0.088, 0.009, 7., 0.008, "samples tested", 79.63, 
  896444., 49.562, 28.6, 6.224, 3.284, 8702.975, 1.4, 412.82, 14.49, 10.2, 
  34.8, "", 2.3, 67.44}, {"FJI", "Oceania", "Fiji", "2020-03-20", 1., 1., 0., 
  0., 1.116, 1.116, 0., 0., 102., 23., 0.114, 0.026, 9., 0.01, 
  "samples tested", 79.63, 896444., 49.562, 28.6, 6.224, 3.284, 8702.975, 
  1.4, 412.82, 14.49, 10.2, 34.8, "", 2.3, 67.44}, 
 {"FJI", "Oceania", "Fiji", "2020-03-21", 1., 0., 0., 0., 1.116, 0., 0., 0., 
  130., 28., 0.145, 0.031, 12., 0.013, "samples tested", 79.63, 896444., 
  49.562, 28.6, 6.224, 3.284, 8702.975, 1.4, 412.82, 14.49, 10.2, 34.8, "", 
  2.3, 67.44}, {"FJI", "Oceania", "Fiji", "2020-03-22", 2., 1., 0., 0., 
  2.231, 1.116, 0., 0., "", "", "", "", 13., 0.015, "samples tested", 79.63, 
  896444., 49.562, 28.6, 6.224, 3.284, 8702.975, 1.4, 412.82, 14.49, 10.2, 
  34.8, "", 2.3, 67.44}, {"FJI", "Oceania", "Fiji", "2020-03-23", 3., 1., 0., 
  0., 3.347, 1.116, 0., 0., 146., "", 0.163, "", 13., 0.015, 
  "samples tested", 81.48, 896444., 49.562, 28.6, 6.224, 3.284, 8702.975, 
  1.4, 412.82, 14.49, 10.2, 34.8, "", 2.3, 67.44}, 
 {"FJI", "Oceania", "Fiji", "2020-03-24", 4., 1., 0., 0., 4.462, 1.116, 0., 
  0., 179., 33., 0.2, 0.037, 17., 0.019, "samples tested", 81.48, 896444., 
  49.562, 28.6, 6.224, 3.284, 8702.975, 1.4, 412.82, 14.49, 10.2, 34.8, "", 
  2.3, 67.44}, {"FJI", "Oceania", "Fiji", "2020-03-25", 5., 1., 0., 0., 
  5.578, 1.116, 0., 0., 207., 28., 0.231, 0.031, 19., 0.021, 
  "samples tested", 81.48, 896444., 49.562, 28.6, 6.224, 3.284, 8702.975, 
  1.4, 412.82, 14.49, 10.2, 34.8, "", 2.3, 67.44}, 
 {"FJI", "Oceania", "Fiji", "2020-03-26", 5., 0., 0., 0., 5.578, 0., 0., 0., 
  246., 39., 0.274, 0.044, 24., 0.027, "samples tested", 81.48, 896444., 
  49.562, 28.6, 6.224, 3.284, 8702.975, 1.4, 412.82, 14.49, 10.2, 34.8, "", 
  2.3, 67.44}, {"FJI", "Oceania", "Fiji", "2020-03-27", 5., 0., 0., 0., 
  5.578, 0., 0., 0., 307., 61., 0.342, 0.068, 29., 0.032, "samples tested", 
  81.48, 896444., 49.562, 28.6, 6.224, 3.284, 8702.975, 1.4, 412.82, 14.49, 
  10.2, 34.8, "", 2.3, 67.44}, {"FJI", "Oceania", "Fiji", "2020-03-28", 5., 
  0., 0., 0., 5.578, 0., 0., 0., 330., 23., 0.368, 0.026, 29., 0.032, 
  "samples tested", 81.48, 896444., 49.562, 28.6, 6.224, 3.284, 8702.975, 
  1.4, 412.82, 14.49, 10.2, 34.8, "", 2.3, 67.44}, 
 {"FJI", "Oceania", "Fiji", "2020-03-29", 5., 0., 0., 0., 5.578, 0., 0., 0., 
  346., 16., 0.386, 0.018, 30., 0.033, "samples tested", 84.26, 896444., 
  49.562, 28.6, 6.224, 3.284, 8702.975, 1.4, 412.82, 14.49, 10.2, 34.8, "", 
  2.3, 67.44}, {"FJI", "Oceania", "Fiji", "2020-03-30", 5., 0., 0., 0., 
  5.578, 0., 0., 0., 356., 10., 0.397, 0.011, 30., 0.033, "samples tested", 
  88.89, 896444., 49.562, 28.6, 6.224, 3.284, 8702.975, 1.4, 412.82, 14.49, 
  10.2, 34.8, "", 2.3, 67.44}, {"FJI", "Oceania", "Fiji", "2020-03-31", 5., 
  0., 0., 0., 5.578, 0., 0., 0., 367., 11., 0.409, 0.012, 27., 0.03, 
  "samples tested", 88.89, 896444., 49.562, 28.6, 6.224, 3.284, 8702.975, 
  1.4, 412.82, 14.49, 10.2, 34.8, "", 2.3, 67.44}, 
 {"FJI", "Oceania", "Fiji", "2020-04-01", 5., 0., 0., 0., 5.578, 0., 0., 0., 
  384., 17., 0.428, 0.019, 25., 0.028, "samples tested", 88.89, 896444., 
  49.562, 28.6, 6.224, 3.284, 8702.975, 1.4, 412.82, 14.49, 10.2, 34.8, "", 
  2.3, 67.44}, {"FJI", "Oceania", "Fiji", "2020-04-02", 7., 2., 0., 0., 
  7.809, 2.231, 0., 0., 408., 24., 0.455, 0.027, 23., 0.026, 
  "samples tested", 88.89, 896444., 49.562, 28.6, 6.224, 3.284, 8702.975, 
  1.4, 412.82, 14.49, 10.2, 34.8, "", 2.3, 67.44}, 
 {"FJI", "Oceania", "Fiji", "2020-04-03", 7., 0., 0., 0., 7.809, 0., 0., 0., 
  "", "", "", "", 17., 0.019, "samples tested", 88.89, 896444., 49.562, 28.6, 
  6.224, 3.284, 8702.975, 1.4, 412.82, 14.49, 10.2, 34.8, "", 2.3, 67.44}, 
 {"FJI", "Oceania", "Fiji", "2020-04-04", 12., 5., 0., 0., 13.386, 5.578, 0., 
  0., 445., "", 0.496, "", 16., 0.018, "samples tested", 88.89, 896444., 
  49.562, 28.6, 6.224, 3.284, 8702.975, 1.4, 412.82, 14.49, 10.2, 34.8, "", 
  2.3, 67.44}, {"FJI", "Oceania", "Fiji", "2020-04-05", 12., 0., 0., 0., 
  13.386, 0., 0., 0., 489., 44., 0.545, 0.049, 20., 0.022, "samples tested", 
  88.89, 896444., 49.562, 28.6, 6.224, 3.284, 8702.975, 1.4, 412.82, 14.49, 
  10.2, 34.8, "", 2.3, 67.44}, {"FJI", "Oceania", "Fiji", "2020-04-06", 14., 
  2., 0., 0., 15.617, 2.231, 0., 0., 512., 23., 0.571, 0.026, 22., 0.025, 
  "samples tested", 88.89, 896444., 49.562, 28.6, 6.224, 3.284, 8702.975, 
  1.4, 412.82, 14.49, 10.2, 34.8, "", 2.3, 67.44}, 
 {"FJI", "Oceania", "Fiji", "2020-04-07", 14., 0., 0., 0., 15.617, 0., 0., 
  0., 537., 25., 0.599, 0.028, 24., 0.027, "samples tested", 88.89, 896444., 
  49.562, 28.6, 6.224, 3.284, 8702.975, 1.4, 412.82, 14.49, 10.2, 34.8, "", 
  2.3, 67.44}, {"FJI", "Oceania", "Fiji", "2020-04-08", 15., 1., 0., 0., 
  16.733, 1.116, 0., 0., 566., 29., 0.631, 0.032, 26., 0.029, 
  "samples tested", 88.89, 896444., 49.562, 28.6, 6.224, 3.284, 8702.975, 
  1.4, 412.82, 14.49, 10.2, 34.8, "", 2.3, 67.44}, 
 {"FJI", "Oceania", "Fiji", "2020-04-09", 15., 0., 0., 0., 16.733, 0., 0., 
  0., 591., 25., 0.659, 0.028, 26., 0.029, "samples tested", 88.89, 896444., 
  49.562, 28.6, 6.224, 3.284, 8702.975, 1.4, 412.82, 14.49, 10.2, 34.8, "", 
  2.3, 67.44}, {"FJI", "Oceania", "Fiji", "2020-04-10", 15., 0., 0., 0., 
  16.733, 0., 0., 0., 612., 21., 0.683, 0.023, 26., 0.029, "samples tested", 
  88.89, 896444., 49.562, 28.6, 6.224, 3.284, 8702.975, 1.4, 412.82, 14.49, 
  10.2, 34.8, "", 2.3, 67.44}, {"FJI", "Oceania", "Fiji", "2020-04-11", 16., 
  1., 0., 0., 17.848, 1.116, 0., 0., 621., 9., 0.693, 0.01, 25., 0.028, 
  "samples tested", 88.89, 896444., 49.562, 28.6, 6.224, 3.284, 8702.975, 
  1.4, 412.82, 14.49, 10.2, 34.8, "", 2.3, 67.44}, 
 {"FJI", "Oceania", "Fiji", "2020-04-12", 16., 0., 0., 0., 17.848, 0., 0., 
  0., 622., 1., 0.694, 0.001, 19., 0.021, "samples tested", 88.89, 896444., 
  49.562, 28.6, 6.224, 3.284, 8702.975, 1.4, 412.82, 14.49, 10.2, 34.8, "", 
  2.3, 67.44}, {"FJI", "Oceania", "Fiji", "2020-04-13", 16., 0., 0., 0., 
  17.848, 0., 0., 0., 649., 27., 0.724, 0.03, 20., 0.022, "samples tested", 
  88.89, 896444., 49.562, 28.6, 6.224, 3.284, 8702.975, 1.4, 412.82, 14.49, 
  10.2, 34.8, "", 2.3, 67.44}, {"FJI", "Oceania", "Fiji", "2020-04-14", 16., 
  0., 0., 0., 17.848, 0., 0., 0., 661., 12., 0.737, 0.013, 18., 0.02, 
  "samples tested", 88.89, 896444., 49.562, 28.6, 6.224, 3.284, 8702.975, 
  1.4, 412.82, 14.49, 10.2, 34.8, "", 2.3, 67.44}, 
 {"FJI", "Oceania", "Fiji", "2020-04-15", 16., 0., 0., 0., 17.848, 0., 0., 
  0., "", "", "", "", 15., 0.017, "samples tested", 88.89, 896444., 49.562, 
  28.6, 6.224, 3.284, 8702.975, 1.4, 412.82, 14.49, 10.2, 34.8, "", 2.3, 
  67.44}, {"FJI", "Oceania", "Fiji", "2020-04-16", 16., 0., 0., 0., 17.848, 
  0., 0., 0., 684., "", 0.763, "", 13., 0.015, "samples tested", 88.89, 
  896444., 49.562, 28.6, 6.224, 3.284, 8702.975, 1.4, 412.82, 14.49, 10.2, 
  34.8, "", 2.3, 67.44}, {"FJI", "Oceania", "Fiji", "2020-04-17", 17., 1., 
  0., 0., 18.964, 1.116, 0., 0., 705., 21., 0.786, 0.023, 13., 0.015, 
  "samples tested", 88.89, 896444., 49.562, 28.6, 6.224, 3.284, 8702.975, 
  1.4, 412.82, 14.49, 10.2, 34.8, "", 2.3, 67.44}, 
 {"FJI", "Oceania", "Fiji", "2020-04-18", 17., 0., 0., 0., 18.964, 0., 0., 
  0., 745., 40., 0.831, 0.045, 18., 0.02, "samples tested", 88.89, 896444., 
  49.562, 28.6, 6.224, 3.284, 8702.975, 1.4, 412.82, 14.49, 10.2, 34.8, "", 
  2.3, 67.44}, {"FJI", "Oceania", "Fiji", "2020-04-19", 17., 0., 0., 0., 
  18.964, 0., 0., 0., 783., 38., 0.873, 0.042, 23., 0.026, "samples tested", 
  88.89, 896444., 49.562, 28.6, 6.224, 3.284, 8702.975, 1.4, 412.82, 14.49, 
  10.2, 34.8, "", 2.3, 67.44}, {"FJI", "Oceania", "Fiji", "2020-04-20", 17., 
  0., 0., 0., 18.964, 0., 0., 0., 807., 24., 0.9, 0.027, 23., 0.026, 
  "samples tested", 88.89, 896444., 49.562, 28.6, 6.224, 3.284, 8702.975, 
  1.4, 412.82, 14.49, 10.2, 34.8, "", 2.3, 67.44}, 
 {"FJI", "Oceania", "Fiji", "2020-04-21", 18., 1., 0., 0., 20.079, 1.116, 0., 
  0., 829., 22., 0.925, 0.025, 24., 0.027, "samples tested", 88.89, 896444., 
  49.562, 28.6, 6.224, 3.284, 8702.975, 1.4, 412.82, 14.49, 10.2, 34.8, "", 
  2.3, 67.44}, {"FJI", "Oceania", "Fiji", "2020-04-22", 18., 0., 0., 0., 
  20.079, 0., 0., 0., 897., 68., 1.001, 0.076, 32., 0.036, "samples tested", 
  88.89, 896444., 49.562, 28.6, 6.224, 3.284, 8702.975, 1.4, 412.82, 14.49, 
  10.2, 34.8, "", 2.3, 67.44}, {"FJI", "Oceania", "Fiji", "2020-04-23", 18., 
  0., 0., 0., 20.079, 0., 0., 0., 951., 54., 1.061, 0.06, 38., 0.042, 
  "samples tested", 88.89, 896444., 49.562, 28.6, 6.224, 3.284, 8702.975, 
  1.4, 412.82, 14.49, 10.2, 34.8, "", 2.3, 67.44}, 
 {"FJI", "Oceania", "Fiji", "2020-04-24", 18., 0., 0., 0., 20.079, 0., 0., 
  0., 953., 2., 1.063, 0.002, 35., 0.039, "samples tested", 88.89, 896444., 
  49.562, 28.6, 6.224, 3.284, 8702.975, 1.4, 412.82, 14.49, 10.2, 34.8, "", 
  2.3, 67.44}, {"FJI", "Oceania", "Fiji", "2020-04-25", 18., 0., 0., 0., 
  20.079, 0., 0., 0., 1013., 60., 1.13, 0.067, 38., 0.042, "samples tested", 
  88.89, 896444., 49.562, 28.6, 6.224, 3.284, 8702.975, 1.4, 412.82, 14.49, 
  10.2, 34.8, "", 2.3, 67.44}, {"FJI", "Oceania", "Fiji", "2020-04-26", 18., 
  0., 0., 0., 20.079, 0., 0., 0., "", "", "", "", 36., 0.04, 
  "samples tested", 88.89, 896444., 49.562, 28.6, 6.224, 3.284, 8702.975, 
  1.4, 412.82, 14.49, 10.2, 34.8, "", 2.3, 67.44}, 
 {"FJI", "Oceania", "Fiji", "2020-04-27", 18., 0., 0., 0., 20.079, 0., 0., 
  0., 1060., "", 1.182, "", 36., 0.04, "samples tested", 88.89, 896444., 
  49.562, 28.6, 6.224, 3.284, 8702.975, 1.4, 412.82, 14.49, 10.2, 34.8, "", 
  2.3, 67.44}, {"FJI", "Oceania", "Fiji", "2020-04-28", 18., 0., 0., 0., 
  20.079, 0., 0., 0., 1090., 30., 1.216, 0.033, 37., 0.041, "samples tested", 
  88.89, 896444., 49.562, 28.6, 6.224, 3.284, 8702.975, 1.4, 412.82, 14.49, 
  10.2, 34.8, "", 2.3, 67.44}, {"FJI", "Oceania", "Fiji", "2020-04-29", 18., 
  0., 0., 0., 20.079, 0., 0., 0., 1123., 33., 1.253, 0.037, 32., 0.036, 
  "samples tested", 88.89, 896444., 49.562, 28.6, 6.224, 3.284, 8702.975, 
  1.4, 412.82, 14.49, 10.2, 34.8, "", 2.3, 67.44}, 
 {"FJI", "Oceania", "Fiji", "2020-04-30", 18., 0., 0., 0., 20.079, 0., 0., 
  0., 1160., 37., 1.294, 0.041, 30., 0.033, "samples tested", 88.89, 896444., 
  49.562, 28.6, 6.224, 3.284, 8702.975, 1.4, 412.82, 14.49, 10.2, 34.8, "", 
  2.3, 67.44}, {"FJI", "Oceania", "Fiji", "2020-05-01", 18., 0., 0., 0., 
  20.079, 0., 0., 0., 1201., 41., 1.34, 0.046, 35., 0.039, "samples tested", 
  88.89, 896444., 49.562, 28.6, 6.224, 3.284, 8702.975, 1.4, 412.82, 14.49, 
  10.2, 34.8, "", 2.3, 67.44}, {"FJI", "Oceania", "Fiji", "2020-05-02", 18., 
  0., 0., 0., 20.079, 0., 0., 0., 1248., 47., 1.392, 0.052, 34., 0.038, 
  "samples tested", 88.89, 896444., 49.562, 28.6, 6.224, 3.284, 8702.975, 
  1.4, 412.82, 14.49, 10.2, 34.8, "", 2.3, 67.44}, 
 {"FJI", "Oceania", "Fiji", "2020-05-03", 18., 0., 0., 0., 20.079, 0., 0., 
  0., 1326., 78., 1.479, 0.087, 41., 0.046, "samples tested", 88.89, 896444., 
  49.562, 28.6, 6.224, 3.284, 8702.975, 1.4, 412.82, 14.49, 10.2, 34.8, "", 
  2.3, 67.44}, {"FJI", "Oceania", "Fiji", "2020-05-04", 18., 0., 0., 0., 
  20.079, 0., 0., 0., "", "", "", "", 41., 0.046, "samples tested", 88.89, 
  896444., 49.562, 28.6, 6.224, 3.284, 8702.975, 1.4, 412.82, 14.49, 10.2, 
  34.8, "", 2.3, 67.44}, {"FJI", "Oceania", "Fiji", "2020-05-05", 18., 0., 
  0., 0., 20.079, 0., 0., 0., 1365., "", 1.523, "", 39., 0.044, 
  "samples tested", 88.89, 896444., 49.562, 28.6, 6.224, 3.284, 8702.975, 
  1.4, 412.82, 14.49, 10.2, 34.8, "", 2.3, 67.44}, 
 {"FJI", "Oceania", "Fiji", "2020-05-06", 18., 0., 0., 0., 20.079, 0., 0., 
  0., 1394., 29., 1.555, 0.032, 39., 0.044, "samples tested", 88.89, 896444., 
  49.562, 28.6, 6.224, 3.284, 8702.975, 1.4, 412.82, 14.49, 10.2, 34.8, "", 
  2.3, 67.44}, {"FJI", "Oceania", "Fiji", "2020-05-07", 18., 0., 0., 0., 
  20.079, 0., 0., 0., 1437., 43., 1.603, 0.048, 40., 0.045, "samples tested", 
  88.89, 896444., 49.562, 28.6, 6.224, 3.284, 8702.975, 1.4, 412.82, 14.49, 
  10.2, 34.8, "", 2.3, 67.44}, {"FJI", "Oceania", "Fiji", "2020-05-08", 18., 
  0., 0., 0., 20.079, 0., 0., 0., 1489., 52., 1.661, 0.058, 41., 0.046, 
  "samples tested", 88.89, 896444., 49.562, 28.6, 6.224, 3.284, 8702.975, 
  1.4, 412.82, 14.49, 10.2, 34.8, "", 2.3, 67.44}, 
 {"FJI", "Oceania", "Fiji", "2020-05-09", 18., 0., 0., 0., 20.079, 0., 0., 
  0., 1532., 43., 1.709, 0.048, 41., 0.046, "samples tested", 88.89, 896444., 
  49.562, 28.6, 6.224, 3.284, 8702.975, 1.4, 412.82, 14.49, 10.2, 34.8, "", 
  2.3, 67.44}, {"FJI", "Oceania", "Fiji", "2020-05-10", 18., 0., 0., 0., 
  20.079, 0., 0., 0., 1599., 67., 1.784, 0.075, 39., 0.044, "samples tested", 
  88.89, 896444., 49.562, 28.6, 6.224, 3.284, 8702.975, 1.4, 412.82, 14.49, 
  10.2, 34.8, "", 2.3, 67.44}, {"FJI", "Oceania", "Fiji", "2020-05-11", 18., 
  0., 0., 0., 20.079, 0., 0., 0., "", "", "", "", 39., 0.044, 
  "samples tested", 88.89, 896444., 49.562, 28.6, 6.224, 3.284, 8702.975, 
  1.4, 412.82, 14.49, 10.2, 34.8, "", 2.3, 67.44}, 
 {"FJI", "Oceania", "Fiji", "2020-05-12", 18., 0., 0., 0., 20.079, 0., 0., 
  0., 1632., "", 1.821, "", 38., 0.042, "samples tested", 88.89, 896444., 
  49.562, 28.6, 6.224, 3.284, 8702.975, 1.4, 412.82, 14.49, 10.2, 34.8, "", 
  2.3, 67.44}, {"FJI", "Oceania", "Fiji", "2020-05-13", 18., 0., 0., 0., 
  20.079, 0., 0., 0., 1699., 67., 1.895, 0.075, 44., 0.049, "samples tested", 
  88.89, 896444., 49.562, 28.6, 6.224, 3.284, 8702.975, 1.4, 412.82, 14.49, 
  10.2, 34.8, "", 2.3, 67.44}, {"FJI", "Oceania", "Fiji", "2020-05-14", 18., 
  0., 0., 0., 20.079, 0., 0., 0., 1775., 76., 1.98, 0.085, 48., 0.054, 
  "samples tested", 88.89, 896444., 49.562, 28.6, 6.224, 3.284, 8702.975, 
  1.4, 412.82, 14.49, 10.2, 34.8, "", 2.3, 67.44}, 
 {"FJI", "Oceania", "Fiji", "2020-05-15", 18., 0., 0., 0., 20.079, 0., 0., 
  0., 1862., 87., 2.077, 0.097, 53., 0.059, "samples tested", 78.7, 896444., 
  49.562, 28.6, 6.224, 3.284, 8702.975, 1.4, 412.82, 14.49, 10.2, 34.8, "", 
  2.3, 67.44}, {"FJI", "Oceania", "Fiji", "2020-05-16", 18., 0., 0., 0., 
  20.079, 0., 0., 0., 1936., 74., 2.16, 0.083, 58., 0.065, "samples tested", 
  78.7, 896444., 49.562, 28.6, 6.224, 3.284, 8702.975, 1.4, 412.82, 14.49, 
  10.2, 34.8, "", 2.3, 67.44}, {"FJI", "Oceania", "Fiji", "2020-05-17", 18., 
  0., 0., 0., 20.079, 0., 0., 0., "", "", "", "", 52., 0.058, 
  "samples tested", 78.7, 896444., 49.562, 28.6, 6.224, 3.284, 8702.975, 1.4, 
  412.82, 14.49, 10.2, 34.8, "", 2.3, 67.44}, 
 {"FJI", "Oceania", "Fiji", "2020-05-18", 18., 0., 0., 0., 20.079, 0., 0., 
  0., 1991., "", 2.221, "", 54., 0.06, "samples tested", 78.7, 896444., 
  49.562, 28.6, 6.224, 3.284, 8702.975, 1.4, 412.82, 14.49, 10.2, 34.8, "", 
  2.3, 67.44}, {"FJI", "Oceania", "Fiji", "2020-05-19", 18., 0., 0., 0., 
  20.079, 0., 0., 0., 2069., 78., 2.308, 0.087, 62., 0.069, "samples tested", 
  78.7, 896444., 49.562, 28.6, 6.224, 3.284, 8702.975, 1.4, 412.82, 14.49, 
  10.2, 34.8, "", 2.3, 67.44}, {"FJI", "Oceania", "Fiji", "2020-05-20", 18., 
  0., 0., 0., 20.079, 0., 0., 0., 2137., 68., 2.384, 0.076, 63., 0.07, 
  "samples tested", 78.7, 896444., 49.562, 28.6, 6.224, 3.284, 8702.975, 1.4, 
  412.82, 14.49, 10.2, 34.8, "", 2.3, 67.44}, 
 {"FJI", "Oceania", "Fiji", "2020-05-21", 18., 0., 0., 0., 20.079, 0., 0., 
  0., 2193., 56., 2.446, 0.062, 60., 0.067, "samples tested", 78.7, 896444., 
  49.562, 28.6, 6.224, 3.284, 8702.975, 1.4, 412.82, 14.49, 10.2, 34.8, "", 
  2.3, 67.44}, {"FJI", "Oceania", "Fiji", "2020-05-22", 18., 0., 0., 0., 
  20.079, 0., 0., 0., 2259., 66., 2.52, 0.074, 57., 0.064, "samples tested", 
  78.7, 896444., 49.562, 28.6, 6.224, 3.284, 8702.975, 1.4, 412.82, 14.49, 
  10.2, 34.8, "", 2.3, 67.44}, {"FJI", "Oceania", "Fiji", "2020-05-23", 18., 
  0., 0., 0., 20.079, 0., 0., 0., 2363., 104., 2.636, 0.116, 61., 0.068, 
  "samples tested", 78.7, 896444., 49.562, 28.6, 6.224, 3.284, 8702.975, 1.4, 
  412.82, 14.49, 10.2, 34.8, "", 2.3, 67.44}, 
 {"FJI", "Oceania", "Fiji", "2020-05-24", 18., 0., 0., 0., 20.079, 0., 0., 
  0., 2367., 4., 2.64, 0.004, 58., 0.065, "samples tested", 78.7, 896444., 
  49.562, 28.6, 6.224, 3.284, 8702.975, 1.4, 412.82, 14.49, 10.2, 34.8, "", 
  2.3, 67.44}, {"FJI", "Oceania", "Fiji", "2020-05-25", 18., 0., 0., 0., 
  20.079, 0., 0., 0., 2431., 64., 2.712, 0.071, 63., 0.07, "samples tested", 
  78.7, 896444., 49.562, 28.6, 6.224, 3.284, 8702.975, 1.4, 412.82, 14.49, 
  10.2, 34.8, "", 2.3, 67.44}, {"FJI", "Oceania", "Fiji", "2020-05-26", 18., 
  0., 0., 0., 20.079, 0., 0., 0., 2484., 53., 2.771, 0.059, 59., 0.066, 
  "samples tested", 78.7, 896444., 49.562, 28.6, 6.224, 3.284, 8702.975, 1.4, 
  412.82, 14.49, 10.2, 34.8, "", 2.3, 67.44}, 
 {"FJI", "Oceania", "Fiji", "2020-05-27", 18., 0., 0., 0., 20.079, 0., 0., 
  0., 2595., 111., 2.895, 0.124, 65., 0.073, "samples tested", 78.7, 896444., 
  49.562, 28.6, 6.224, 3.284, 8702.975, 1.4, 412.82, 14.49, 10.2, 34.8, "", 
  2.3, 67.44}, {"FJI", "Oceania", "Fiji", "2020-05-28", 18., 0., 0., 0., 
  20.079, 0., 0., 0., 2673., 78., 2.982, 0.087, 69., 0.077, "samples tested", 
  78.7, 896444., 49.562, 28.6, 6.224, 3.284, 8702.975, 1.4, 412.82, 14.49, 
  10.2, 34.8, "", 2.3, 67.44}, {"FJI", "Oceania", "Fiji", "2020-05-29", 18., 
  0., 0., 0., 20.079, 0., 0., 0., 2823., 150., 3.149, 0.167, 81., 0.09, 
  "samples tested", 78.7, 896444., 49.562, 28.6, 6.224, 3.284, 8702.975, 1.4, 
  412.82, 14.49, 10.2, 34.8, "", 2.3, 67.44}, 
 {"FJI", "Oceania", "Fiji", "2020-05-30", 18., 0., 0., 0., 20.079, 0., 0., 
  0., 2900., 77., 3.235, 0.086, 77., 0.086, "samples tested", 78.7, 896444., 
  49.562, 28.6, 6.224, 3.284, 8702.975, 1.4, 412.82, 14.49, 10.2, 34.8, "", 
  2.3, 67.44}, {"FJI", "Oceania", "Fiji", "2020-05-31", 18., 0., 0., 0., 
  20.079, 0., 0., 0., 2961., 61., 3.303, 0.068, 85., 0.095, "samples tested", 
  78.7, 896444., 49.562, 28.6, 6.224, 3.284, 8702.975, 1.4, 412.82, 14.49, 
  10.2, 34.8, "", 2.3, 67.44}, {"FJI", "Oceania", "Fiji", "2020-06-01", 18., 
  0., 0., 0., 20.079, 0., 0., 0., "", "", "", "", 81., 0.09, 
  "samples tested", 78.7, 896444., 49.562, 28.6, 6.224, 3.284, 8702.975, 1.4, 
  412.82, 14.49, 10.2, 34.8, "", 2.3, 67.44}, 
 {"FJI", "Oceania", "Fiji", "2020-06-02", 18., 0., 0., 0., 20.079, 0., 0., 
  0., 3041., "", 3.392, "", 80., 0.089, "samples tested", 78.7, 896444., 
  49.562, 28.6, 6.224, 3.284, 8702.975, 1.4, 412.82, 14.49, 10.2, 34.8, "", 
  2.3, 67.44}, {"FJI", "Oceania", "Fiji", "2020-06-03", 18., 0., 0., 0., 
  20.079, 0., 0., 0., 3129., 88., 3.49, 0.098, 76., 0.085, "samples tested", 
  78.7, 896444., 49.562, 28.6, 6.224, 3.284, 8702.975, 1.4, 412.82, 14.49, 
  10.2, 34.8, "", 2.3, 67.44}, {"FJI", "Oceania", "Fiji", "2020-06-04", 18., 
  0., 0., 0., 20.079, 0., 0., 0., 3195., 66., 3.564, 0.074, 75., 0.084, 
  "samples tested", 78.7, 896444., 49.562, 28.6, 6.224, 3.284, 8702.975, 1.4, 
  412.82, 14.49, 10.2, 34.8, "", 2.3, 67.44}, 
 {"FJI", "Oceania", "Fiji", "2020-06-05", 18., 0., 0., 0., 20.079, 0., 0., 
  0., 3308., 113., 3.69, 0.126, 69., 0.077, "samples tested", 78.7, 896444., 
  49.562, 28.6, 6.224, 3.284, 8702.975, 1.4, 412.82, 14.49, 10.2, 34.8, "", 
  2.3, 67.44}, {"FJI", "Oceania", "Fiji", "2020-06-06", 18., 0., 0., 0., 
  20.079, 0., 0., 0., 3400., 92., 3.793, 0.103, 71., 0.079, "samples tested", 
  78.7, 896444., 49.562, 28.6, 6.224, 3.284, 8702.975, 1.4, 412.82, 14.49, 
  10.2, 34.8, "", 2.3, 67.44}, {"FJI", "Oceania", "Fiji", "2020-06-07", 18., 
  0., 0., 0., 20.079, 0., 0., 0., 3632., 232., 4.052, 0.259, 96., 0.107, 
  "samples tested", 78.7, 896444., 49.562, 28.6, 6.224, 3.284, 8702.975, 1.4, 
  412.82, 14.49, 10.2, 34.8, "", 2.3, 67.44}, 
 {"FJI", "Oceania", "Fiji", "2020-06-08", 18., 0., 0., 0., 20.079, 0., 0., 
  0., 3729., 97., 4.16, 0.108, 104., 0.116, "samples tested", 78.7, 896444., 
  49.562, 28.6, 6.224, 3.284, 8702.975, 1.4, 412.82, 14.49, 10.2, 34.8, "", 
  2.3, 67.44}, {"FJI", "Oceania", "Fiji", "2020-06-09", 18., 0., 0., 0., 
  20.079, 0., 0., 0., 3810., 81., 4.25, 0.09, 110., 0.123, "samples tested", 
  78.7, 896444., 49.562, 28.6, 6.224, 3.284, 8702.975, 1.4, 412.82, 14.49, 
  10.2, 34.8, "", 2.3, 67.44}, {"FJI", "Oceania", "Fiji", "2020-06-10", 18., 
  0., 0., 0., 20.079, 0., 0., 0., 3939., 129., 4.394, 0.144, 116., 0.129, 
  "samples tested", 78.7, 896444., 49.562, 28.6, 6.224, 3.284, 8702.975, 1.4, 
  412.82, 14.49, 10.2, 34.8, "", 2.3, 67.44}, 
 {"FJI", "Oceania", "Fiji", "2020-06-11", 18., 0., 0., 0., 20.079, 0., 0., 
  0., "", "", "", "", 111., 0.124, "samples tested", 78.7, 896444., 49.562, 
  28.6, 6.224, 3.284, 8702.975, 1.4, 412.82, 14.49, 10.2, 34.8, "", 2.3, 
  67.44}, {"FJI", "Oceania", "Fiji", "2020-06-12", 18., 0., 0., 0., 20.079, 
  0., 0., 0., 4004., "", 4.467, "", 99., 0.11, "samples tested", 78.7, 
  896444., 49.562, 28.6, 6.224, 3.284, 8702.975, 1.4, 412.82, 14.49, 10.2, 
  34.8, "", 2.3, 67.44}, {"FJI", "Oceania", "Fiji", "2020-06-13", 18., 0., 
  0., 0., 20.079, 0., 0., 0., 4106., 102., 4.58, 0.114, 101., 0.113, 
  "samples tested", 78.7, 896444., 49.562, 28.6, 6.224, 3.284, 8702.975, 1.4, 
  412.82, 14.49, 10.2, 34.8, "", 2.3, 67.44}, 
 {"FJI", "Oceania", "Fiji", "2020-06-14", 18., 0., 0., 0., 20.079, 0., 0., 
  0., 4126., 20., 4.603, 0.022, 71., 0.079, "samples tested", 78.7, 896444., 
  49.562, 28.6, 6.224, 3.284, 8702.975, 1.4, 412.82, 14.49, 10.2, 34.8, "", 
  2.3, 67.44}, {"FJI", "Oceania", "Fiji", "2020-06-15", 18., 0., 0., 0., 
  20.079, 0., 0., 0., 4169., 43., 4.651, 0.048, 63., 0.07, "samples tested", 
  78.7, 896444., 49.562, 28.6, 6.224, 3.284, 8702.975, 1.4, 412.82, 14.49, 
  10.2, 34.8, "", 2.3, 67.44}, {"FJI", "Oceania", "Fiji", "2020-06-16", 18., 
  0., 0., 0., 20.079, 0., 0., 0., 4208., 39., 4.694, 0.044, 57., 0.064, 
  "samples tested", 78.7, 896444., 49.562, 28.6, 6.224, 3.284, 8702.975, 1.4, 
  412.82, 14.49, 10.2, 34.8, "", 2.3, 67.44}, 
 {"FJI", "Oceania", "Fiji", "2020-06-17", 18., 0., 0., 0., 20.079, 0., 0., 
  0., "", "", "", "", 45., 0.05, "samples tested", 78.7, 896444., 49.562, 
  28.6, 6.224, 3.284, 8702.975, 1.4, 412.82, 14.49, 10.2, 34.8, "", 2.3, 
  67.44}, {"FJI", "Oceania", "Fiji", "2020-06-18", 18., 0., 0., 0., 20.079, 
  0., 0., 0., 4305., "", 4.802, "", 48., 0.054, "samples tested", 78.7, 
  896444., 49.562, 28.6, 6.224, 3.284, 8702.975, 1.4, 412.82, 14.49, 10.2, 
  34.8, "", 2.3, 67.44}, {"FJI", "Oceania", "Fiji", "2020-06-19", 18., 0., 
  0., 0., 20.079, 0., 0., 0., 4425., 120., 4.936, 0.134, 60., 0.067, 
  "samples tested", 78.7, 896444., 49.562, 28.6, 6.224, 3.284, 8702.975, 1.4, 
  412.82, 14.49, 10.2, 34.8, "", 2.3, 67.44}, 
 {"FJI", "Oceania", "Fiji", "2020-06-20", 18., 0., 0., 0., 20.079, 0., 0., 
  0., 4451., 26., 4.965, 0.029, 49., 0.055, "samples tested", 78.7, 896444., 
  49.562, 28.6, 6.224, 3.284, 8702.975, 1.4, 412.82, 14.49, 10.2, 34.8, "", 
  2.3, 67.44}, {"FJI", "Oceania", "Fiji", "2020-06-21", 18., 0., 0., 0., 
  20.079, 0., 0., 0., "", "", "", "", 52., 0.058, "samples tested", 73.15, 
  896444., 49.562, 28.6, 6.224, 3.284, 8702.975, 1.4, 412.82, 14.49, 10.2, 
  34.8, "", 2.3, 67.44}, {"FJI", "Oceania", "Fiji", "2020-06-22", 18., 0., 
  0., 0., 20.079, 0., 0., 0., 4529., "", 5.052, "", 51., 0.057, 
  "samples tested", 70.37, 896444., 49.562, 28.6, 6.224, 3.284, 8702.975, 
  1.4, 412.82, 14.49, 10.2, 34.8, "", 2.3, 67.44}, 
 {"FJI", "Oceania", "Fiji", "2020-06-23", 18., 0., 0., 0., 20.079, 0., 0., 
  0., 4584., 55., 5.114, 0.061, 54., 0.06, "samples tested", 70.37, 896444., 
  49.562, 28.6, 6.224, 3.284, 8702.975, 1.4, 412.82, 14.49, 10.2, 34.8, "", 
  2.3, 67.44}, {"FJI", "Oceania", "Fiji", "2020-06-24", 18., 0., 0., 0., 
  20.079, 0., 0., 0., 4634., 50., 5.169, 0.056, 54., 0.06, "samples tested", 
  70.37, 896444., 49.562, 28.6, 6.224, 3.284, 8702.975, 1.4, 412.82, 14.49, 
  10.2, 34.8, "", 2.3, 67.44}, {"FJI", "Oceania", "Fiji", "2020-06-25", 18., 
  0., 0., 0., 20.079, 0., 0., 0., 4785., 151., 5.338, 0.168, 69., 0.077, 
  "samples tested", 70.37, 896444., 49.562, 28.6, 6.224, 3.284, 8702.975, 
  1.4, 412.82, 14.49, 10.2, 34.8, "", 2.3, 67.44}, 
 {"FJI", "Oceania", "Fiji", "2020-06-26", 18., 0., 0., 0., 20.079, 0., 0., 
  0., 4816., 31., 5.372, 0.035, 56., 0.062, "samples tested", 70.37, 896444., 
  49.562, 28.6, 6.224, 3.284, 8702.975, 1.4, 412.82, 14.49, 10.2, 34.8, "", 
  2.3, 67.44}, {"FJI", "Oceania", "Fiji", "2020-06-27", 18., 0., 0., 0., 
  20.079, 0., 0., 0., 4827., 11., 5.385, 0.012, 54., 0.06, "samples tested", 
  70.37, 896444., 49.562, 28.6, 6.224, 3.284, 8702.975, 1.4, 412.82, 14.49, 
  10.2, 34.8, "", 2.3, 67.44}, {"FJI", "Oceania", "Fiji", "2020-06-28", 18., 
  0., 0., 0., 20.079, 0., 0., 0., 4853., 26., 5.414, 0.029, 52., 0.058, 
  "samples tested", 70.37, 896444., 49.562, 28.6, 6.224, 3.284, 8702.975, 
  1.4, 412.82, 14.49, 10.2, 34.8, "", 2.3, 67.44}, 
 {"FJI", "Oceania", "Fiji", "2020-06-29", 18., 0., 0., 0., 20.079, 0., 0., 
  0., 5015., 162., 5.594, 0.181, 69., 0.077, "samples tested", 70.37, 
  896444., 49.562, 28.6, 6.224, 3.284, 8702.975, 1.4, 412.82, 14.49, 10.2, 
  34.8, "", 2.3, 67.44}, {"FJI", "Oceania", "Fiji", "2020-06-30", 18., 0., 
  0., 0., 20.079, 0., 0., 0., "", "", "", "", "", "", "", 66.67, 896444., 
  49.562, 28.6, 6.224, 3.284, 8702.975, 1.4, 412.82, 14.49, 10.2, 34.8, "", 
  2.3, 67.44}, {"FJI", "Oceania", "Fiji", "2020-07-01", 18., 0., 0., 0., 
  20.079, 0., 0., 0., "", "", "", "", "", "", "", 66.67, 896444., 49.562, 
  28.6, 6.224, 3.284, 8702.975, 1.4, 412.82, 14.49, 10.2, 34.8, "", 2.3, 
  67.44}, {"FJI", "Oceania", "Fiji", "2020-07-02", 18., 0., 0., 0., 20.079, 
  0., 0., 0., "", "", "", "", "", "", "", 66.67, 896444., 49.562, 28.6, 
  6.224, 3.284, 8702.975, 1.4, 412.82, 14.49, 10.2, 34.8, "", 2.3, 67.44}, 
 {"FJI", "Oceania", "Fiji", "2020-07-03", 18., 0., 0., 0., 20.079, 0., 0., 
  0., "", "", "", "", "", "", "", 66.67, 896444., 49.562, 28.6, 6.224, 3.284, 
  8702.975, 1.4, 412.82, 14.49, 10.2, 34.8, "", 2.3, 67.44}, 
 {"FJI", "Oceania", "Fiji", "2020-07-04", 18., 0., 0., 0., 20.079, 0., 0., 
  0., "", "", "", "", "", "", "", 66.67, 896444., 49.562, 28.6, 6.224, 3.284, 
  8702.975, 1.4, 412.82, 14.49, 10.2, 34.8, "", 2.3, 67.44}, 
 {"FJI", "Oceania", "Fiji", "2020-07-05", 18., 0., 0., 0., 20.079, 0., 0., 
  0., "", "", "", "", "", "", "", 66.67, 896444., 49.562, 28.6, 6.224, 3.284, 
  8702.975, 1.4, 412.82, 14.49, 10.2, 34.8, "", 2.3, 67.44}, 
 {"FJI", "Oceania", "Fiji", "2020-07-06", 18., 0., 0., 0., 20.079, 0., 0., 
  0., "", "", "", "", "", "", "", 59.26, 896444., 49.562, 28.6, 6.224, 3.284, 
  8702.975, 1.4, 412.82, 14.49, 10.2, 34.8, "", 2.3, 67.44}, 
 {"FJI", "Oceania", "Fiji", "2020-07-07", 19., 1., 0., 0., 21.195, 1.116, 0., 
  0., "", "", "", "", "", "", "", "", 896444., 49.562, 28.6, 6.224, 3.284, 
  8702.975, 1.4, 412.82, 14.49, 10.2, 34.8, "", 2.3, 67.44}, 
 {"FJI", "Oceania", "Fiji", "2020-07-08", 19., 0., 0., 0., 21.195, 0., 0., 
  0., "", "", "", "", "", "", "", "", 896444., 49.562, 28.6, 6.224, 3.284, 
  8702.975, 1.4, 412.82, 14.49, 10.2, 34.8, "", 2.3, 67.44}, 
 {"FIN", "Europe", "Finland", "2019-12-31", 0., 0., 0., 0., 0., 0., 0., 0., 
  "", "", "", "", "", "", "", "", 5.540718*^6, 18.136, 42.8, 21.228, 13.264, 
  40585.721, "", 153.507, 5.76, 18.3, 22.6, "", 3.28, 81.91}, 
 {"FIN", "Europe", "Finland", "2020-01-01", 0., 0., 0., 0., 0., 0., 0., 0., 
  "", "", "", "", "", "", "", 0., 5.540718*^6, 18.136, 42.8, 21.228, 13.264, 
  40585.721, "", 153.507, 5.76, 18.3, 22.6, "", 3.28, 81.91}, 
 {"FIN", "Europe", "Finland", "2020-01-02", 0., 0., 0., 0., 0., 0., 0., 0., 
  "", "", "", "", "", "", "", 0., 5.540718*^6, 18.136, 42.8, 21.228, 13.264, 
  40585.721, "", 153.507, 5.76, 18.3, 22.6, "", 3.28, 81.91}, 
 {"FIN", "Europe", "Finland", "2020-01-03", 0., 0., 0., 0., 0., 0., 0., 0., 
  "", "", "", "", "", "", "", 0., 5.540718*^6, 18.136, 42.8, 21.228, 13.264, 
  40585.721, "", 153.507, 5.76, 18.3, 22.6, "", 3.28, 81.91}, 
 {"FIN", "Europe", "Finland", "2020-01-04", 0., 0., 0., 0., 0., 0., 0., 0., 
  "", "", "", "", "", "", "", 0., 5.540718*^6, 18.136, 42.8, 21.228, 13.264, 
  40585.721, "", 153.507, 5.76, 18.3, 22.6, "", 3.28, 81.91}, 
 {"FIN", "Europe", "Finland", "2020-01-05", 0., 0., 0., 0., 0., 0., 0., 0., 
  "", "", "", "", "", "", "", 0., 5.540718*^6, 18.136, 42.8, 21.228, 13.264, 
  40585.721, "", 153.507, 5.76, 18.3, 22.6, "", 3.28, 81.91}, 
 {"FIN", "Europe", "Finland", "2020-01-06", 0., 0., 0., 0., 0., 0., 0., 0., 
  "", "", "", "", "", "", "", 0., 5.540718*^6, 18.136, 42.8, 21.228, 13.264, 
  40585.721, "", 153.507, 5.76, 18.3, 22.6, "", 3.28, 81.91}, 
 {"FIN", "Europe", "Finland", "2020-01-07", 0., 0., 0., 0., 0., 0., 0., 0., 
  "", "", "", "", "", "", "", 0., 5.540718*^6, 18.136, 42.8, 21.228, 13.264, 
  40585.721, "", 153.507, 5.76, 18.3, 22.6, "", 3.28, 81.91}, 
 {"FIN", "Europe", "Finland", "2020-01-08", 0., 0., 0., 0., 0., 0., 0., 0., 
  "", "", "", "", "", "", "", 0., 5.540718*^6, 18.136, 42.8, 21.228, 13.264, 
  40585.721, "", 153.507, 5.76, 18.3, 22.6, "", 3.28, 81.91}, 
 {"FIN", "Europe", "Finland", "2020-01-09", 0., 0., 0., 0., 0., 0., 0., 0., 
  "", "", "", "", "", "", "", 0., 5.540718*^6, 18.136, 42.8, 21.228, 13.264, 
  40585.721, "", 153.507, 5.76, 18.3, 22.6, "", 3.28, 81.91}, 
 {"FIN", "Europe", "Finland", "2020-01-10", 0., 0., 0., 0., 0., 0., 0., 0., 
  "", "", "", "", "", "", "", 0., 5.540718*^6, 18.136, 42.8, 21.228, 13.264, 
  40585.721, "", 153.507, 5.76, 18.3, 22.6, "", 3.28, 81.91}, 
 {"FIN", "Europe", "Finland", "2020-01-11", 0., 0., 0., 0., 0., 0., 0., 0., 
  "", "", "", "", "", "", "", 0., 5.540718*^6, 18.136, 42.8, 21.228, 13.264, 
  40585.721, "", 153.507, 5.76, 18.3, 22.6, "", 3.28, 81.91}, 
 {"FIN", "Europe", "Finland", "2020-01-12", 0., 0., 0., 0., 0., 0., 0., 0., 
  "", "", "", "", "", "", "", 0., 5.540718*^6, 18.136, 42.8, 21.228, 13.264, 
  40585.721, "", 153.507, 5.76, 18.3, 22.6, "", 3.28, 81.91}, 
 {"FIN", "Europe", "Finland", "2020-01-13", 0., 0., 0., 0., 0., 0., 0., 0., 
  "", "", "", "", "", "", "", 0., 5.540718*^6, 18.136, 42.8, 21.228, 13.264, 
  40585.721, "", 153.507, 5.76, 18.3, 22.6, "", 3.28, 81.91}, 
 {"FIN", "Europe", "Finland", "2020-01-14", 0., 0., 0., 0., 0., 0., 0., 0., 
  "", "", "", "", "", "", "", 0., 5.540718*^6, 18.136, 42.8, 21.228, 13.264, 
  40585.721, "", 153.507, 5.76, 18.3, 22.6, "", 3.28, 81.91}, 
 {"FIN", "Europe", "Finland", "2020-01-15", 0., 0., 0., 0., 0., 0., 0., 0., 
  "", "", "", "", "", "", "", 0., 5.540718*^6, 18.136, 42.8, 21.228, 13.264, 
  40585.721, "", 153.507, 5.76, 18.3, 22.6, "", 3.28, 81.91}, 
 {"FIN", "Europe", "Finland", "2020-01-16", 0., 0., 0., 0., 0., 0., 0., 0., 
  "", "", "", "", "", "", "", 0., 5.540718*^6, 18.136, 42.8, 21.228, 13.264, 
  40585.721, "", 153.507, 5.76, 18.3, 22.6, "", 3.28, 81.91}, 
 {"FIN", "Europe", "Finland", "2020-01-17", 0., 0., 0., 0., 0., 0., 0., 0., 
  "", "", "", "", "", "", "", 0., 5.540718*^6, 18.136, 42.8, 21.228, 13.264, 
  40585.721, "", 153.507, 5.76, 18.3, 22.6, "", 3.28, 81.91}, 
 {"FIN", "Europe", "Finland", "2020-01-18", 0., 0., 0., 0., 0., 0., 0., 0., 
  "", "", "", "", "", "", "", 0., 5.540718*^6, 18.136, 42.8, 21.228, 13.264, 
  40585.721, "", 153.507, 5.76, 18.3, 22.6, "", 3.28, 81.91}, 
 {"FIN", "Europe", "Finland", "2020-01-19", 0., 0., 0., 0., 0., 0., 0., 0., 
  "", "", "", "", "", "", "", 0., 5.540718*^6, 18.136, 42.8, 21.228, 13.264, 
  40585.721, "", 153.507, 5.76, 18.3, 22.6, "", 3.28, 81.91}, 
 {"FIN", "Europe", "Finland", "2020-01-20", 0., 0., 0., 0., 0., 0., 0., 0., 
  "", "", "", "", "", "", "", 0., 5.540718*^6, 18.136, 42.8, 21.228, 13.264, 
  40585.721, "", 153.507, 5.76, 18.3, 22.6, "", 3.28, 81.91}, 
 {"FIN", "Europe", "Finland", "2020-01-21", 0., 0., 0., 0., 0., 0., 0., 0., 
  "", "", "", "", "", "", "", 0., 5.540718*^6, 18.136, 42.8, 21.228, 13.264, 
  40585.721, "", 153.507, 5.76, 18.3, 22.6, "", 3.28, 81.91}, 
 {"FIN", "Europe", "Finland", "2020-01-22", 0., 0., 0., 0., 0., 0., 0., 0., 
  "", "", "", "", "", "", "", 0., 5.540718*^6, 18.136, 42.8, 21.228, 13.264, 
  40585.721, "", 153.507, 5.76, 18.3, 22.6, "", 3.28, 81.91}, 
 {"FIN", "Europe", "Finland", "2020-01-23", 0., 0., 0., 0., 0., 0., 0., 0., 
  "", "", "", "", "", "", "", 0., 5.540718*^6, 18.136, 42.8, 21.228, 13.264, 
  40585.721, "", 153.507, 5.76, 18.3, 22.6, "", 3.28, 81.91}, 
 {"FIN", "Europe", "Finland", "2020-01-24", 0., 0., 0., 0., 0., 0., 0., 0., 
  "", "", "", "", "", "", "", 0., 5.540718*^6, 18.136, 42.8, 21.228, 13.264, 
  40585.721, "", 153.507, 5.76, 18.3, 22.6, "", 3.28, 81.91}, 
 {"FIN", "Europe", "Finland", "2020-01-25", 0., 0., 0., 0., 0., 0., 0., 0., 
  "", "", "", "", "", "", "", 0., 5.540718*^6, 18.136, 42.8, 21.228, 13.264, 
  40585.721, "", 153.507, 5.76, 18.3, 22.6, "", 3.28, 81.91}, 
 {"FIN", "Europe", "Finland", "2020-01-26", 0., 0., 0., 0., 0., 0., 0., 0., 
  "", "", "", "", "", "", "", 0., 5.540718*^6, 18.136, 42.8, 21.228, 13.264, 
  40585.721, "", 153.507, 5.76, 18.3, 22.6, "", 3.28, 81.91}, 
 {"FIN", "Europe", "Finland", "2020-01-27", 0., 0., 0., 0., 0., 0., 0., 0., 
  "", "", "", "", "", "", "", 5.56, 5.540718*^6, 18.136, 42.8, 21.228, 
  13.264, 40585.721, "", 153.507, 5.76, 18.3, 22.6, "", 3.28, 81.91}, 
 {"FIN", "Europe", "Finland", "2020-01-28", 0., 0., 0., 0., 0., 0., 0., 0., 
  "", "", "", "", "", "", "", 5.56, 5.540718*^6, 18.136, 42.8, 21.228, 
  13.264, 40585.721, "", 153.507, 5.76, 18.3, 22.6, "", 3.28, 81.91}, 
 {"FIN", "Europe", "Finland", "2020-01-29", 0., 0., 0., 0., 0., 0., 0., 0., 
  "", "", "", "", "", "", "", 5.56, 5.540718*^6, 18.136, 42.8, 21.228, 
  13.264, 40585.721, "", 153.507, 5.76, 18.3, 22.6, "", 3.28, 81.91}, 
 {"FIN", "Europe", "Finland", "2020-01-30", 1., 1., 0., 0., 0.18, 0.18, 0., 
  0., 73., 73., 0.013, 0.013, "", "", "samples tested", 5.56, 5.540718*^6, 
  18.136, 42.8, 21.228, 13.264, 40585.721, "", 153.507, 5.76, 18.3, 22.6, "", 
  3.28, 81.91}, {"FIN", "Europe", "Finland", "2020-01-31", 1., 0., 0., 0., 
  0.18, 0., 0., 0., "", "", "", "", "", "", "", 5.56, 5.540718*^6, 18.136, 
  42.8, 21.228, 13.264, 40585.721, "", 153.507, 5.76, 18.3, 22.6, "", 3.28, 
  81.91}, {"FIN", "Europe", "Finland", "2020-02-01", 1., 0., 0., 0., 0.18, 
  0., 0., 0., "", "", "", "", "", "", "", 5.56, 5.540718*^6, 18.136, 42.8, 
  21.228, 13.264, 40585.721, "", 153.507, 5.76, 18.3, 22.6, "", 3.28, 81.91}, 
 {"FIN", "Europe", "Finland", "2020-02-02", 1., 0., 0., 0., 0.18, 0., 0., 0., 
  "", "", "", "", "", "", "", 5.56, 5.540718*^6, 18.136, 42.8, 21.228, 
  13.264, 40585.721, "", 153.507, 5.76, 18.3, 22.6, "", 3.28, 81.91}, 
 {"FIN", "Europe", "Finland", "2020-02-03", 1., 0., 0., 0., 0.18, 0., 0., 0., 
  "", "", "", "", "", "", "", 5.56, 5.540718*^6, 18.136, 42.8, 21.228, 
  13.264, 40585.721, "", 153.507, 5.76, 18.3, 22.6, "", 3.28, 81.91}, 
 {"FIN", "Europe", "Finland", "2020-02-04", 1., 0., 0., 0., 0.18, 0., 0., 0., 
  "", "", "", "", "", "", "", 5.56, 5.540718*^6, 18.136, 42.8, 21.228, 
  13.264, 40585.721, "", 153.507, 5.76, 18.3, 22.6, "", 3.28, 81.91}, 
 {"FIN", "Europe", "Finland", "2020-02-05", 1., 0., 0., 0., 0.18, 0., 0., 0., 
  "", "", "", "", "", "", "", 5.56, 5.540718*^6, 18.136, 42.8, 21.228, 
  13.264, 40585.721, "", 153.507, 5.76, 18.3, 22.6, "", 3.28, 81.91}, 
 {"FIN", "Europe", "Finland", "2020-02-06", 1., 0., 0., 0., 0.18, 0., 0., 0., 
  "", "", "", "", "", "", "", 13.89, 5.540718*^6, 18.136, 42.8, 21.228, 
  13.264, 40585.721, "", 153.507, 5.76, 18.3, 22.6, "", 3.28, 81.91}, 
 {"FIN", "Europe", "Finland", "2020-02-07", 1., 0., 0., 0., 0.18, 0., 0., 0., 
  "", "", "", "", "", "", "", 13.89, 5.540718*^6, 18.136, 42.8, 21.228, 
  13.264, 40585.721, "", 153.507, 5.76, 18.3, 22.6, "", 3.28, 81.91}, 
 {"FIN", "Europe", "Finland", "2020-02-08", 1., 0., 0., 0., 0.18, 0., 0., 0., 
  "", "", "", "", "", "", "", 13.89, 5.540718*^6, 18.136, 42.8, 21.228, 
  13.264, 40585.721, "", 153.507, 5.76, 18.3, 22.6, "", 3.28, 81.91}, 
 {"FIN", "Europe", "Finland", "2020-02-09", 1., 0., 0., 0., 0.18, 0., 0., 0., 
  "", "", "", "", "", "", "", 13.89, 5.540718*^6, 18.136, 42.8, 21.228, 
  13.264, 40585.721, "", 153.507, 5.76, 18.3, 22.6, "", 3.28, 81.91}, 
 {"FIN", "Europe", "Finland", "2020-02-10", 1., 0., 0., 0., 0.18, 0., 0., 0., 
  "", "", "", "", "", "", "", 13.89, 5.540718*^6, 18.136, 42.8, 21.228, 
  13.264, 40585.721, "", 153.507, 5.76, 18.3, 22.6, "", 3.28, 81.91}, 
 {"FIN", "Europe", "Finland", "2020-02-11", 1., 0., 0., 0., 0.18, 0., 0., 0., 
  "", "", "", "", "", "", "", 13.89, 5.540718*^6, 18.136, 42.8, 21.228, 
  13.264, 40585.721, "", 153.507, 5.76, 18.3, 22.6, "", 3.28, 81.91}, 
 {"FIN", "Europe", "Finland", "2020-02-12", 1., 0., 0., 0., 0.18, 0., 0., 0., 
  "", "", "", "", "", "", "", 13.89, 5.540718*^6, 18.136, 42.8, 21.228, 
  13.264, 40585.721, "", 153.507, 5.76, 18.3, 22.6, "", 3.28, 81.91}, 
 {"FIN", "Europe", "Finland", "2020-02-13", 1., 0., 0., 0., 0.18, 0., 0., 0., 
  "", "", "", "", "", "", "", 13.89, 5.540718*^6, 18.136, 42.8, 21.228, 
  13.264, 40585.721, "", 153.507, 5.76, 18.3, 22.6, "", 3.28, 81.91}, 
 {"FIN", "Europe", "Finland", "2020-02-14", 1., 0., 0., 0., 0.18, 0., 0., 0., 
  "", "", "", "", "", "", "", 13.89, 5.540718*^6, 18.136, 42.8, 21.228, 
  13.264, 40585.721, "", 153.507, 5.76, 18.3, 22.6, "", 3.28, 81.91}, 
 {"FIN", "Europe", "Finland", "2020-02-15", 1., 0., 0., 0., 0.18, 0., 0., 0., 
  "", "", "", "", "", "", "", 13.89, 5.540718*^6, 18.136, 42.8, 21.228, 
  13.264, 40585.721, "", 153.507, 5.76, 18.3, 22.6, "", 3.28, 81.91}, 
 {"FIN", "Europe", "Finland", "2020-02-16", 1., 0., 0., 0., 0.18, 0., 0., 0., 
  "", "", "", "", "", "", "", 13.89, 5.540718*^6, 18.136, 42.8, 21.228, 
  13.264, 40585.721, "", 153.507, 5.76, 18.3, 22.6, "", 3.28, 81.91}, 
 {"FIN", "Europe", "Finland", "2020-02-17", 1., 0., 0., 0., 0.18, 0., 0., 0., 
  "", "", "", "", "", "", "", 13.89, 5.540718*^6, 18.136, 42.8, 21.228, 
  13.264, 40585.721, "", 153.507, 5.76, 18.3, 22.6, "", 3.28, 81.91}, 
 {"FIN", "Europe", "Finland", "2020-02-18", 1., 0., 0., 0., 0.18, 0., 0., 0., 
  "", "", "", "", "", "", "", 13.89, 5.540718*^6, 18.136, 42.8, 21.228, 
  13.264, 40585.721, "", 153.507, 5.76, 18.3, 22.6, "", 3.28, 81.91}, 
 {"FIN", "Europe", "Finland", "2020-02-19", 1., 0., 0., 0., 0.18, 0., 0., 0., 
  "", "", "", "", "", "", "", 13.89, 5.540718*^6, 18.136, 42.8, 21.228, 
  13.264, 40585.721, "", 153.507, 5.76, 18.3, 22.6, "", 3.28, 81.91}, 
 {"FIN", "Europe", "Finland", "2020-02-20", 1., 0., 0., 0., 0.18, 0., 0., 0., 
  "", "", "", "", "", "", "", 13.89, 5.540718*^6, 18.136, 42.8, 21.228, 
  13.264, 40585.721, "", 153.507, 5.76, 18.3, 22.6, "", 3.28, 81.91}, 
 {"FIN", "Europe", "Finland", "2020-02-21", 1., 0., 0., 0., 0.18, 0., 0., 0., 
  "", "", "", "", "", "", "", 13.89, 5.540718*^6, 18.136, 42.8, 21.228, 
  13.264, 40585.721, "", 153.507, 5.76, 18.3, 22.6, "", 3.28, 81.91}, 
 {"FIN", "Europe", "Finland", "2020-02-22", 1., 0., 0., 0., 0.18, 0., 0., 0., 
  "", "", "", "", "", "", "", 13.89, 5.540718*^6, 18.136, 42.8, 21.228, 
  13.264, 40585.721, "", 153.507, 5.76, 18.3, 22.6, "", 3.28, 81.91}, 
 {"FIN", "Europe", "Finland", "2020-02-23", 1., 0., 0., 0., 0.18, 0., 0., 0., 
  "", "", "", "", "", "", "", 13.89, 5.540718*^6, 18.136, 42.8, 21.228, 
  13.264, 40585.721, "", 153.507, 5.76, 18.3, 22.6, "", 3.28, 81.91}, 
 {"FIN", "Europe", "Finland", "2020-02-24", 1., 0., 0., 0., 0.18, 0., 0., 0., 
  "", "", "", "", "", "", "", 13.89, 5.540718*^6, 18.136, 42.8, 21.228, 
  13.264, 40585.721, "", 153.507, 5.76, 18.3, 22.6, "", 3.28, 81.91}, 
 {"FIN", "Europe", "Finland", "2020-02-25", 1., 0., 0., 0., 0.18, 0., 0., 0., 
  "", "", "", "", "", "", "", 13.89, 5.540718*^6, 18.136, 42.8, 21.228, 
  13.264, 40585.721, "", 153.507, 5.76, 18.3, 22.6, "", 3.28, 81.91}, 
 {"FIN", "Europe", "Finland", "2020-02-26", 1., 0., 0., 0., 0.18, 0., 0., 0., 
  77., 4., 0.014, 0.001, "", "", "samples tested", 13.89, 5.540718*^6, 
  18.136, 42.8, 21.228, 13.264, 40585.721, "", 153.507, 5.76, 18.3, 22.6, "", 
  3.28, 81.91}, {"FIN", "Europe", "Finland", "2020-02-27", 2., 1., 0., 0., 
  0.361, 0.18, 0., 0., 86., 9., 0.016, 0.002, "", "", "samples tested", 
  19.44, 5.540718*^6, 18.136, 42.8, 21.228, 13.264, 40585.721, "", 153.507, 
  5.76, 18.3, 22.6, "", 3.28, 81.91}, {"FIN", "Europe", "Finland", 
  "2020-02-28", 2., 0., 0., 0., 0.361, 0., 0., 0., 444., 358., 0.08, 0.065, 
  "", "", "samples tested", 19.44, 5.540718*^6, 18.136, 42.8, 21.228, 13.264, 
  40585.721, "", 153.507, 5.76, 18.3, 22.6, "", 3.28, 81.91}, 
 {"FIN", "Europe", "Finland", "2020-02-29", 3., 1., 0., 0., 0.541, 0.18, 0., 
  0., 459., 15., 0.083, 0.003, "", "", "samples tested", 19.44, 5.540718*^6, 
  18.136, 42.8, 21.228, 13.264, 40585.721, "", 153.507, 5.76, 18.3, 22.6, "", 
  3.28, 81.91}, {"FIN", "Europe", "Finland", "2020-03-01", 3., 0., 0., 0., 
  0.541, 0., 0., 0., 475., 16., 0.086, 0.003, "", "", "samples tested", 
  19.44, 5.540718*^6, 18.136, 42.8, 21.228, 13.264, 40585.721, "", 153.507, 
  5.76, 18.3, 22.6, "", 3.28, 81.91}, {"FIN", "Europe", "Finland", 
  "2020-03-02", 6., 3., 0., 0., 1.083, 0.541, 0., 0., 501., 26., 0.09, 0.005, 
  "", "", "samples tested", 19.44, 5.540718*^6, 18.136, 42.8, 21.228, 13.264, 
  40585.721, "", 153.507, 5.76, 18.3, 22.6, "", 3.28, 81.91}, 
 {"FIN", "Europe", "Finland", "2020-03-03", "", "", "", "", "", "", "", "", 
  552., 51., 0.1, 0.009, "", "", "samples tested", 19.44, 5.540718*^6, 
  18.136, 42.8, 21.228, 13.264, 40585.721, "", 153.507, 5.76, 18.3, 22.6, "", 
  3.28, 81.91}, {"FIN", "Europe", "Finland", "2020-03-04", 7., 1., 0., 0., 
  1.263, 0.18, 0., 0., 637., 85., 0.115, 0.015, 80., 0.014, "samples tested", 
  19.44, 5.540718*^6, 18.136, 42.8, 21.228, 13.264, 40585.721, "", 153.507, 
  5.76, 18.3, 22.6, "", 3.28, 81.91}, {"FIN", "Europe", "Finland", 
  "2020-03-05", "", "", "", "", "", "", "", "", 717., 80., 0.129, 0.014, 90., 
  0.016, "samples tested", 19.44, 5.540718*^6, 18.136, 42.8, 21.228, 13.264, 
  40585.721, "", 153.507, 5.76, 18.3, 22.6, "", 3.28, 81.91}, 
 {"FIN", "Europe", "Finland", "2020-03-06", 12., 5., 0., 0., 2.166, 0.902, 
  0., 0., 822., 105., 0.148, 0.019, 54., 0.01, "samples tested", 19.44, 
  5.540718*^6, 18.136, 42.8, 21.228, 13.264, 40585.721, "", 153.507, 5.76, 
  18.3, 22.6, "", 3.28, 81.91}, {"FIN", "Europe", "Finland", "2020-03-07", 
  19., 7., 0., 0., 3.429, 1.263, 0., 0., 842., 20., 0.152, 0.004, 55., 0.01, 
  "samples tested", 19.44, 5.540718*^6, 18.136, 42.8, 21.228, 13.264, 
  40585.721, "", 153.507, 5.76, 18.3, 22.6, "", 3.28, 81.91}, 
 {"FIN", "Europe", "Finland", "2020-03-08", "", "", "", "", "", "", "", "", 
  856., 14., 0.154, 0.003, 54., 0.01, "samples tested", 19.44, 5.540718*^6, 
  18.136, 42.8, 21.228, 13.264, 40585.721, "", 153.507, 5.76, 18.3, 22.6, "", 
  3.28, 81.91}, {"FIN", "Europe", "Finland", "2020-03-09", 30., 11., 0., 0., 
  5.414, 1.985, 0., 0., 978., 122., 0.177, 0.022, 68., 0.012, 
  "samples tested", 19.44, 5.540718*^6, 18.136, 42.8, 21.228, 13.264, 
  40585.721, "", 153.507, 5.76, 18.3, 22.6, "", 3.28, 81.91}, 
 {"FIN", "Europe", "Finland", "2020-03-10", 40., 10., 0., 0., 7.219, 1.805, 
  0., 0., 1106., 128., 0.2, 0.023, 79., 0.014, "samples tested", 19.44, 
  5.540718*^6, 18.136, 42.8, 21.228, 13.264, 40585.721, "", 153.507, 5.76, 
  18.3, 22.6, "", 3.28, 81.91}, {"FIN", "Europe", "Finland", "2020-03-11", 
  "", "", "", "", "", "", "", "", 1269., 163., 0.229, 0.029, 90., 0.016, 
  "samples tested", 19.44, 5.540718*^6, 18.136, 42.8, 21.228, 13.264, 
  40585.721, "", 153.507, 5.76, 18.3, 22.6, "", 3.28, 81.91}, 
 {"FIN", "Europe", "Finland", "2020-03-12", 59., 19., 0., 0., 10.648, 3.429, 
  0., 0., 1618., 349., 0.292, 0.063, 129., 0.023, "samples tested", 34.26, 
  5.540718*^6, 18.136, 42.8, 21.228, 13.264, 40585.721, "", 153.507, 5.76, 
  18.3, 22.6, "", 3.28, 81.91}, {"FIN", "Europe", "Finland", "2020-03-13", 
  155., 96., 0., 0., 27.975, 17.326, 0., 0., 2027., 409., 0.366, 0.074, 172., 
  0.031, "samples tested", 34.26, 5.540718*^6, 18.136, 42.8, 21.228, 13.264, 
  40585.721, "", 153.507, 5.76, 18.3, 22.6, "", 3.28, 81.91}, 
 {"FIN", "Europe", "Finland", "2020-03-14", 183., 28., 0., 0., 33.028, 5.053, 
  0., 0., 2622., 595., 0.473, 0.107, 254., 0.046, "samples tested", 34.26, 
  5.540718*^6, 18.136, 42.8, 21.228, 13.264, 40585.721, "", 153.507, 5.76, 
  18.3, 22.6, "", 3.28, 81.91}, {"FIN", "Europe", "Finland", "2020-03-15", 
  210., 27., 0., 0., 37.901, 4.873, 0., 0., 3266., 644., 0.589, 0.116, 344., 
  0.062, "samples tested", 34.26, 5.540718*^6, 18.136, 42.8, 21.228, 13.264, 
  40585.721, "", 153.507, 5.76, 18.3, 22.6, "", 3.28, 81.91}, 
 {"FIN", "Europe", "Finland", "2020-03-16", 267., 57., 0., 0., 48.189, 
  10.287, 0., 0., 4078., 812., 0.736, 0.147, 443., 0.08, "samples tested", 
  54.63, 5.540718*^6, 18.136, 42.8, 21.228, 13.264, 40585.721, "", 153.507, 
  5.76, 18.3, 22.6, "", 3.28, 81.91}, {"FIN", "Europe", "Finland", 
  "2020-03-17", 272., 5., 0., 0., 49.091, 0.902, 0., 0., 5195., 1117., 0.938, 
  0.202, 584., 0.105, "samples tested", 54.63, 5.540718*^6, 18.136, 42.8, 
  21.228, 13.264, 40585.721, "", 153.507, 5.76, 18.3, 22.6, "", 3.28, 81.91}, 
 {"FIN", "Europe", "Finland", "2020-03-18", 319., 47., 0., 0., 57.574, 8.483, 
  0., 0., 6210., 1015., 1.121, 0.183, 706., 0.127, "samples tested", 54.63, 
  5.540718*^6, 18.136, 42.8, 21.228, 13.264, 40585.721, "", 153.507, 5.76, 
  18.3, 22.6, "", 3.28, 81.91}, {"FIN", "Europe", "Finland", "2020-03-19", 
  369., 50., 0., 0., 66.598, 9.024, 0., 0., 6986., 776., 1.261, 0.14, 767., 
  0.138, "samples tested", 57.41, 5.540718*^6, 18.136, 42.8, 21.228, 13.264, 
  40585.721, "", 153.507, 5.76, 18.3, 22.6, "", 3.28, 81.91}, 
 {"FIN", "Europe", "Finland", "2020-03-20", 400., 31., 0., 0., 72.193, 5.595, 
  0., 0., 8254., 1268., 1.49, 0.229, 890., 0.161, "samples tested", 57.41, 
  5.540718*^6, 18.136, 42.8, 21.228, 13.264, 40585.721, "", 153.507, 5.76, 
  18.3, 22.6, "", 3.28, 81.91}, {"FIN", "Europe", "Finland", "2020-03-21", 
  450., 50., 0., 0., 81.217, 9.024, 0., 0., 9849., 1595., 1.778, 0.288, 
  1032., 0.186, "samples tested", 57.41, 5.540718*^6, 18.136, 42.8, 21.228, 
  13.264, 40585.721, "", 153.507, 5.76, 18.3, 22.6, "", 3.28, 81.91}, 
 {"FIN", "Europe", "Finland", "2020-03-22", 521., 71., 1., 1., 94.031, 
  12.814, 0.18, 0.18, 10901., 1052., 1.967, 0.19, 1091., 0.197, 
  "samples tested", 57.41, 5.540718*^6, 18.136, 42.8, 21.228, 13.264, 
  40585.721, "", 153.507, 5.76, 18.3, 22.6, "", 3.28, 81.91}, 
 {"FIN", "Europe", "Finland", "2020-03-23", 626., 105., 1., 0., 112.982, 
  18.951, 0.18, 0., 12220., 1319., 2.205, 0.238, 1163., 0.21, 
  "samples tested", 57.41, 5.540718*^6, 18.136, 42.8, 21.228, 13.264, 
  40585.721, "", 153.507, 5.76, 18.3, 22.6, "", 3.28, 81.91}, 
 {"FIN", "Europe", "Finland", "2020-03-24", 700., 74., 1., 0., 126.337, 
  13.356, 0.18, 0., 13799., 1579., 2.49, 0.285, 1229., 0.222, 
  "samples tested", 57.41, 5.540718*^6, 18.136, 42.8, 21.228, 13.264, 
  40585.721, "", 153.507, 5.76, 18.3, 22.6, "", 3.28, 81.91}, 
 {"FIN", "Europe", "Finland", "2020-03-25", 792., 92., 1., 0., 142.942, 
  16.604, 0.18, 0., 15648., 1849., 2.824, 0.334, 1348., 0.243, 
  "samples tested", 57.41, 5.540718*^6, 18.136, 42.8, 21.228, 13.264, 
  40585.721, "", 153.507, 5.76, 18.3, 22.6, "", 3.28, 81.91}, 
 {"FIN", "Europe", "Finland", "2020-03-26", 880., 88., 3., 2., 158.824, 
  15.882, 0.541, 0.361, 17485., 1837., 3.156, 0.332, 1500., 0.271, 
  "samples tested", 57.41, 5.540718*^6, 18.136, 42.8, 21.228, 13.264, 
  40585.721, "", 153.507, 5.76, 18.3, 22.6, "", 3.28, 81.91}, 
 {"FIN", "Europe", "Finland", "2020-03-27", 958., 78., 4., 1., 172.902, 
  14.078, 0.722, 0.18, 19490., 2005., 3.518, 0.362, 1605., 0.29, 
  "samples tested", 57.41, 5.540718*^6, 18.136, 42.8, 21.228, 13.264, 
  40585.721, "", 153.507, 5.76, 18.3, 22.6, "", 3.28, 81.91}, 
 {"FIN", "Europe", "Finland", "2020-03-28", 1025., 67., 7., 3., 184.994, 
  12.092, 1.263, 0.541, 20697., 1207., 3.735, 0.218, 1550., 0.28, 
  "samples tested", 60.19, 5.540718*^6, 18.136, 42.8, 21.228, 13.264, 
  40585.721, "", 153.507, 5.76, 18.3, 22.6, "", 3.28, 81.91}, 
 {"FIN", "Europe", "Finland", "2020-03-29", 1218., 193., 9., 2., 219.827, 
  34.833, 1.624, 0.361, 21280., 583., 3.841, 0.105, 1483., 0.268, 
  "samples tested", 60.19, 5.540718*^6, 18.136, 42.8, 21.228, 13.264, 
  40585.721, "", 153.507, 5.76, 18.3, 22.6, "", 3.28, 81.91}, 
 {"FIN", "Europe", "Finland", "2020-03-30", 1218., 0., 11., 2., 219.827, 0., 
  1.985, 0.361, 22361., 1081., 4.036, 0.195, 1449., 0.262, "samples tested", 
  60.19, 5.540718*^6, 18.136, 42.8, 21.228, 13.264, 40585.721, "", 153.507, 
  5.76, 18.3, 22.6, "", 3.28, 81.91}, {"FIN", "Europe", "Finland", 
  "2020-03-31", 1313., 95., 13., 2., 236.973, 17.146, 2.346, 0.361, 23446., 
  1085., 4.232, 0.196, 1378., 0.249, "samples tested", 60.19, 5.540718*^6, 
  18.136, 42.8, 21.228, 13.264, 40585.721, "", 153.507, 5.76, 18.3, 22.6, "", 
  3.28, 81.91}, {"FIN", "Europe", "Finland", "2020-04-01", 1384., 71., 17., 
  4., 249.787, 12.814, 3.068, 0.722, 25013., 1567., 4.514, 0.283, 1338., 
  0.241, "samples tested", 60.19, 5.540718*^6, 18.136, 42.8, 21.228, 13.264, 
  40585.721, "", 153.507, 5.76, 18.3, 22.6, "", 3.28, 81.91}, 
 {"FIN", "Europe", "Finland", "2020-04-02", 1446., 62., 17., 0., 260.977, 
  11.19, 3.068, 0., 27266., 2253., 4.921, 0.407, 1397., 0.252, 
  "samples tested", 60.19, 5.540718*^6, 18.136, 42.8, 21.228, 13.264, 
  40585.721, "", 153.507, 5.76, 18.3, 22.6, "", 3.28, 81.91}, 
 {"FIN", "Europe", "Finland", "2020-04-03", 1518., 72., 19., 2., 273.972, 
  12.995, 3.429, 0.361, 28955., 1689., 5.226, 0.305, 1352., 0.244, 
  "samples tested", 60.19, 5.540718*^6, 18.136, 42.8, 21.228, 13.264, 
  40585.721, "", 153.507, 5.76, 18.3, 22.6, "", 3.28, 81.91}, 
 {"FIN", "Europe", "Finland", "2020-04-04", 1615., 97., 20., 1., 291.478, 
  17.507, 3.61, 0.18, 32178., 3223., 5.808, 0.582, 1640., 0.296, 
  "samples tested", 60.19, 5.540718*^6, 18.136, 42.8, 21.228, 13.264, 
  40585.721, "", 153.507, 5.76, 18.3, 22.6, "", 3.28, 81.91}, 
 {"FIN", "Europe", "Finland", "2020-04-05", 1882., 267., 25., 5., 339.667, 
  48.189, 4.512, 0.902, 33825., 1647., 6.105, 0.297, 1792., 0.323, 
  "samples tested", 60.19, 5.540718*^6, 18.136, 42.8, 21.228, 13.264, 
  40585.721, "", 153.507, 5.76, 18.3, 22.6, "", 3.28, 81.91}, 
 {"FIN", "Europe", "Finland", "2020-04-06", 1927., 45., 27., 2., 347.789, 
  8.122, 4.873, 0.361, 35795., 1970., 6.46, 0.356, 1919., 0.346, 
  "samples tested", 60.19, 5.540718*^6, 18.136, 42.8, 21.228, 13.264, 
  40585.721, "", 153.507, 5.76, 18.3, 22.6, "", 3.28, 81.91}, 
 {"FIN", "Europe", "Finland", "2020-04-07", 2176., 249., 27., 0., 392.729, 
  44.94, 4.873, 0., 37915., 2120., 6.843, 0.383, 2067., 0.373, 
  "samples tested", 60.19, 5.540718*^6, 18.136, 42.8, 21.228, 13.264, 
  40585.721, "", 153.507, 5.76, 18.3, 22.6, "", 3.28, 81.91}, 
 {"FIN", "Europe", "Finland", "2020-04-08", 2308., 132., 34., 7., 416.553, 
  23.824, 6.136, 1.263, 41216., 3301., 7.439, 0.596, 2315., 0.418, 
  "samples tested", 60.19, 5.540718*^6, 18.136, 42.8, 21.228, 13.264, 
  40585.721, "", 153.507, 5.76, 18.3, 22.6, "", 3.28, 81.91}, 
 {"FIN", "Europe", "Finland", "2020-04-09", 2487., 179., 40., 6., 448.859, 
  32.306, 7.219, 1.083, 43650., 2434., 7.878, 0.439, 2341., 0.423, 
  "samples tested", 60.19, 5.540718*^6, 18.136, 42.8, 21.228, 13.264, 
  40585.721, "", 153.507, 5.76, 18.3, 22.6, "", 3.28, 81.91}, 
 {"FIN", "Europe", "Finland", "2020-04-10", 2605., 118., 42., 2., 470.156, 
  21.297, 7.58, 0.361, 46893., 3243., 8.463, 0.585, 2563., 0.463, 
  "samples tested", 60.19, 5.540718*^6, 18.136, 42.8, 21.228, 13.264, 
  40585.721, "", 153.507, 5.76, 18.3, 22.6, "", 3.28, 81.91}, 
 {"FIN", "Europe", "Finland", "2020-04-11", 2769., 164., 48., 6., 499.755, 
  29.599, 8.663, 1.083, 48211., 1318., 8.701, 0.238, 2290., 0.413, 
  "samples tested", 60.19, 5.540718*^6, 18.136, 42.8, 21.228, 13.264, 
  40585.721, "", 153.507, 5.76, 18.3, 22.6, "", 3.28, 81.91}, 
 {"FIN", "Europe", "Finland", "2020-04-12", 2905., 136., 49., 1., 524.3, 
  24.546, 8.844, 0.18, 49799., 1588., 8.988, 0.287, 2282., 0.412, 
  "samples tested", 60.19, 5.540718*^6, 18.136, 42.8, 21.228, 13.264, 
  40585.721, "", 153.507, 5.76, 18.3, 22.6, "", 3.28, 81.91}, 
 {"FIN", "Europe", "Finland", "2020-04-13", 2974., 69., 56., 7., 536.754, 
  12.453, 10.107, 1.263, 50719., 920., 9.154, 0.166, 2132., 0.385, 
  "samples tested", 60.19, 5.540718*^6, 18.136, 42.8, 21.228, 13.264, 
  40585.721, "", 153.507, 5.76, 18.3, 22.6, "", 3.28, 81.91}, 
 {"FIN", "Europe", "Finland", "2020-04-14", 3064., 90., 59., 3., 552.997, 
  16.243, 10.648, 0.541, 51910., 1191., 9.369, 0.215, 1999., 0.361, 
  "samples tested", 60.19, 5.540718*^6, 18.136, 42.8, 21.228, 13.264, 
  40585.721, "", 153.507, 5.76, 18.3, 22.6, "", 3.28, 81.91}, 
 {"FIN", "Europe", "Finland", "2020-04-15", 3161., 97., 64., 5., 570.504, 
  17.507, 11.551, 0.902, 54203., 2293., 9.783, 0.414, 1855., 0.335, 
  "samples tested", 57.41, 5.540718*^6, 18.136, 42.8, 21.228, 13.264, 
  40585.721, "", 153.507, 5.76, 18.3, 22.6, "", 3.28, 81.91}, 
 {"FIN", "Europe", "Finland", "2020-04-16", 3237., 76., 72., 8., 584.22, 
  13.717, 12.995, 1.444, 57665., 3462., 10.407, 0.625, 2002., 0.361, 
  "samples tested", 57.41, 5.540718*^6, 18.136, 42.8, 21.228, 13.264, 
  40585.721, "", 153.507, 5.76, 18.3, 22.6, "", 3.28, 81.91}, 
 {"FIN", "Europe", "Finland", "2020-04-17", 3369., 132., 75., 3., 608.044, 
  23.824, 13.536, 0.541, 60379., 2714., 10.897, 0.49, 1927., 0.348, 
  "samples tested", 57.41, 5.540718*^6, 18.136, 42.8, 21.228, 13.264, 
  40585.721, "", 153.507, 5.76, 18.3, 22.6, "", 3.28, 81.91}, 
 {"FIN", "Europe", "Finland", "2020-04-18", 3489., 120., 82., 7., 629.702, 
  21.658, 14.8, 1.263, 63977., 3598., 11.547, 0.649, 2252., 0.406, 
  "samples tested", 57.41, 5.540718*^6, 18.136, 42.8, 21.228, 13.264, 
  40585.721, "", 153.507, 5.76, 18.3, 22.6, "", 3.28, 81.91}, 
 {"FIN", "Europe", "Finland", "2020-04-19", 3681., 192., 90., 8., 664.354, 
  34.653, 16.243, 1.444, 66336., 2359., 11.972, 0.426, 2362., 0.426, 
  "samples tested", 57.41, 5.540718*^6, 18.136, 42.8, 21.228, 13.264, 
  40585.721, "", 153.507, 5.76, 18.3, 22.6, "", 3.28, 81.91}, 
 {"FIN", "Europe", "Finland", "2020-04-20", 3783., 102., 94., 4., 682.763, 
  18.409, 16.965, 0.722, 68126., 1790., 12.296, 0.323, 2487., 0.449, 
  "samples tested", 57.41, 5.540718*^6, 18.136, 42.8, 21.228, 13.264, 
  40585.721, "", 153.507, 5.76, 18.3, 22.6, "", 3.28, 81.91}, 
 {"FIN", "Europe", "Finland", "2020-04-21", 3868., 85., 98., 4., 698.104, 
  15.341, 17.687, 0.722, 71635., 3509., 12.929, 0.633, 2818., 0.509, 
  "samples tested", 57.41, 5.540718*^6, 18.136, 42.8, 21.228, 13.264, 
  40585.721, "", 153.507, 5.76, 18.3, 22.6, "", 3.28, 81.91}, 
 {"FIN", "Europe", "Finland", "2020-04-22", 4014., 146., 141., 43., 724.455, 
  26.35, 25.448, 7.761, 75760., 4125., 13.673, 0.744, 3080., 0.556, 
  "samples tested", 57.41, 5.540718*^6, 18.136, 42.8, 21.228, 13.264, 
  40585.721, "", 153.507, 5.76, 18.3, 22.6, "", 3.28, 81.91}, 
 {"FIN", "Europe", "Finland", "2020-04-23", 4129., 115., 149., 8., 745.21, 
  20.755, 26.892, 1.444, 79342., 3582., 14.32, 0.646, 3097., 0.559, 
  "samples tested", 57.41, 5.540718*^6, 18.136, 42.8, 21.228, 13.264, 
  40585.721, "", 153.507, 5.76, 18.3, 22.6, "", 3.28, 81.91}, 
 {"FIN", "Europe", "Finland", "2020-04-24", 4284., 155., 172., 23., 773.185, 
  27.975, 31.043, 4.151, 83283., 3941., 15.031, 0.711, 3272., 0.591, 
  "samples tested", 57.41, 5.540718*^6, 18.136, 42.8, 21.228, 13.264, 
  40585.721, "", 153.507, 5.76, 18.3, 22.6, "", 3.28, 81.91}, 
 {"FIN", "Europe", "Finland", "2020-04-25", 4395., 111., 177., 5., 793.218, 
  20.034, 31.945, 0.902, 86280., 2997., 15.572, 0.541, 3186., 0.575, 
  "samples tested", 57.41, 5.540718*^6, 18.136, 42.8, 21.228, 13.264, 
  40585.721, "", 153.507, 5.76, 18.3, 22.6, "", 3.28, 81.91}, 
 {"FIN", "Europe", "Finland", "2020-04-26", 4475., 80., 186., 9., 807.657, 
  14.439, 33.57, 1.624, 88761., 2481., 16.02, 0.448, 3204., 0.578, 
  "samples tested", 57.41, 5.540718*^6, 18.136, 42.8, 21.228, 13.264, 
  40585.721, "", 153.507, 5.76, 18.3, 22.6, "", 3.28, 81.91}, 
 {"FIN", "Europe", "Finland", "2020-04-27", 4576., 101., 190., 4., 825.886, 
  18.229, 34.292, 0.722, 91163., 2402., 16.453, 0.434, 3291., 0.594, 
  "samples tested", 57.41, 5.540718*^6, 18.136, 42.8, 21.228, 13.264, 
  40585.721, "", 153.507, 5.76, 18.3, 22.6, "", 3.28, 81.91}, 
 {"FIN", "Europe", "Finland", "2020-04-28", 4695., 119., 193., 3., 847.363, 
  21.477, 34.833, 0.541, 94819., 3656., 17.113, 0.66, 3312., 0.598, 
  "samples tested", 57.41, 5.540718*^6, 18.136, 42.8, 21.228, 13.264, 
  40585.721, "", 153.507, 5.76, 18.3, 22.6, "", 3.28, 81.91}, 
 {"FIN", "Europe", "Finland", "2020-04-29", 4740., 45., 199., 6., 855.485, 
  8.122, 35.916, 1.083, 99133., 4314., 17.892, 0.779, 3339., 0.603, 
  "samples tested", 57.41, 5.540718*^6, 18.136, 42.8, 21.228, 13.264, 
  40585.721, "", 153.507, 5.76, 18.3, 22.6, "", 3.28, 81.91}, 
 {"FIN", "Europe", "Finland", "2020-04-30", 4906., 166., 206., 7., 885.445, 
  29.96, 37.179, 1.263, 103181., 4048., 18.622, 0.731, 3406., 0.615, 
  "samples tested", 57.41, 5.540718*^6, 18.136, 42.8, 21.228, 13.264, 
  40585.721, "", 153.507, 5.76, 18.3, 22.6, "", 3.28, 81.91}, 
 {"FIN", "Europe", "Finland", "2020-05-01", 4995., 89., 211., 5., 901.508, 
  16.063, 38.082, 0.902, 106438., 3257., 19.21, 0.588, 3308., 0.597, 
  "samples tested", 57.41, 5.540718*^6, 18.136, 42.8, 21.228, 13.264, 
  40585.721, "", 153.507, 5.76, 18.3, 22.6, "", 3.28, 81.91}, 
 {"FIN", "Europe", "Finland", "2020-05-02", 5051., 56., 218., 7., 911.615, 
  10.107, 39.345, 1.263, 107902., 1464., 19.474, 0.264, 3089., 0.558, 
  "samples tested", 57.41, 5.540718*^6, 18.136, 42.8, 21.228, 13.264, 
  40585.721, "", 153.507, 5.76, 18.3, 22.6, "", 3.28, 81.91}, 
 {"FIN", "Europe", "Finland", "2020-05-03", 5179., 128., 220., 2., 934.716, 
  23.102, 39.706, 0.361, 109518., 1616., 19.766, 0.292, 2965., 0.535, 
  "samples tested", 57.41, 5.540718*^6, 18.136, 42.8, 21.228, 13.264, 
  40585.721, "", 153.507, 5.76, 18.3, 22.6, "", 3.28, 81.91}, 
 {"FIN", "Europe", "Finland", "2020-05-04", 5254., 75., 230., 10., 948.253, 
  13.536, 41.511, 1.805, 111235., 1717., 20.076, 0.31, 2867., 0.517, 
  "samples tested", 57.41, 5.540718*^6, 18.136, 42.8, 21.228, 13.264, 
  40585.721, "", 153.507, 5.76, 18.3, 22.6, "", 3.28, 81.91}, 
 {"FIN", "Europe", "Finland", "2020-05-05", 5327., 73., 240., 10., 961.428, 
  13.175, 43.316, 1.805, 114916., 3681., 20.74, 0.664, 2871., 0.518, 
  "samples tested", 57.41, 5.540718*^6, 18.136, 42.8, 21.228, 13.264, 
  40585.721, "", 153.507, 5.76, 18.3, 22.6, "", 3.28, 81.91}, 
 {"FIN", "Europe", "Finland", "2020-05-06", 5412., 85., 246., 6., 976.769, 
  15.341, 44.399, 1.083, 118612., 3696., 21.407, 0.667, 2783., 0.502, 
  "samples tested", 57.41, 5.540718*^6, 18.136, 42.8, 21.228, 13.264, 
  40585.721, "", 153.507, 5.76, 18.3, 22.6, "", 3.28, 81.91}, 
 {"FIN", "Europe", "Finland", "2020-05-07", 5573., 161., 252., 6., 1005.826, 
  29.058, 45.481, 1.083, 122324., 3712., 22.077, 0.67, 2735., 0.494, 
  "samples tested", 57.41, 5.540718*^6, 18.136, 42.8, 21.228, 13.264, 
  40585.721, "", 153.507, 5.76, 18.3, 22.6, "", 3.28, 81.91}, 
 {"FIN", "Europe", "Finland", "2020-05-08", 5673., 100., 255., 3., 1023.875, 
  18.048, 46.023, 0.541, 125503., 3179., 22.651, 0.574, 2724., 0.492, 
  "samples tested", 57.41, 5.540718*^6, 18.136, 42.8, 21.228, 13.264, 
  40585.721, "", 153.507, 5.76, 18.3, 22.6, "", 3.28, 81.91}, 
 {"FIN", "Europe", "Finland", "2020-05-09", 5738., 65., 260., 5., 1035.606, 
  11.731, 46.925, 0.902, 128183., 2680., 23.135, 0.484, 2897., 0.523, 
  "samples tested", 57.41, 5.540718*^6, 18.136, 42.8, 21.228, 13.264, 
  40585.721, "", 153.507, 5.76, 18.3, 22.6, "", 3.28, 81.91}, 
 {"FIN", "Europe", "Finland", "2020-05-10", 5880., 142., 265., 5., 1061.234, 
  25.628, 47.828, 0.902, 129999., 1816., 23.462, 0.328, 2926., 0.528, 
  "samples tested", 57.41, 5.540718*^6, 18.136, 42.8, 21.228, 13.264, 
  40585.721, "", 153.507, 5.76, 18.3, 22.6, "", 3.28, 81.91}, 
 {"FIN", "Europe", "Finland", "2020-05-11", 5962., 82., 267., 2., 1076.034, 
  14.8, 48.189, 0.361, 132157., 2158., 23.852, 0.389, 2989., 0.539, 
  "samples tested", 57.41, 5.540718*^6, 18.136, 42.8, 21.228, 13.264, 
  40585.721, "", 153.507, 5.76, 18.3, 22.6, "", 3.28, 81.91}, 
 {"FIN", "Europe", "Finland", "2020-05-12", 5984., 22., 271., 4., 1080.004, 
  3.971, 48.911, 0.722, 136073., 3916., 24.559, 0.707, 3022., 0.545, 
  "samples tested", 57.41, 5.540718*^6, 18.136, 42.8, 21.228, 13.264, 
  40585.721, "", 153.507, 5.76, 18.3, 22.6, "", 3.28, 81.91}, 
 {"FIN", "Europe", "Finland", "2020-05-13", 6003., 19., 275., 4., 1083.434, 
  3.429, 49.633, 0.722, 139914., 3841., 25.252, 0.693, 3043., 0.549, 
  "samples tested", 57.41, 5.540718*^6, 18.136, 42.8, 21.228, 13.264, 
  40585.721, "", 153.507, 5.76, 18.3, 22.6, "", 3.28, 81.91}, 
 {"FIN", "Europe", "Finland", "2020-05-14", 6054., 51., 284., 9., 1092.638, 
  9.205, 51.257, 1.624, 143610., 3696., 25.919, 0.667, 3041., 0.549, 
  "samples tested", 50.93, 5.540718*^6, 18.136, 42.8, 21.228, 13.264, 
  40585.721, "", 153.507, 5.76, 18.3, 22.6, "", 3.28, 81.91}, 
 {"FIN", "Europe", "Finland", "2020-05-15", 6145., 91., 287., 3., 1109.062, 
  16.424, 51.798, 0.541, 147803., 4193., 26.676, 0.757, 3186., 0.575, 
  "samples tested", 50.93, 5.540718*^6, 18.136, 42.8, 21.228, 13.264, 
  40585.721, "", 153.507, 5.76, 18.3, 22.6, "", 3.28, 81.91}, 
 {"FIN", "Europe", "Finland", "2020-05-16", 6228., 83., 293., 6., 1124.042, 
  14.98, 52.881, 1.083, 151085., 3282., 27.268, 0.592, 3272., 0.591, 
  "samples tested", 50.93, 5.540718*^6, 18.136, 42.8, 21.228, 13.264, 
  40585.721, "", 153.507, 5.76, 18.3, 22.6, "", 3.28, 81.91}, 
 {"FIN", "Europe", "Finland", "2020-05-17", 6286., 58., 297., 4., 1134.51, 
  10.468, 53.603, 0.722, 153368., 2283., 27.68, 0.412, 3338., 0.602, 
  "samples tested", 50.93, 5.540718*^6, 18.136, 42.8, 21.228, 13.264, 
  40585.721, "", 153.507, 5.76, 18.3, 22.6, "", 3.28, 81.91}, 
 {"FIN", "Europe", "Finland", "2020-05-18", 6347., 61., 298., 1., 1145.519, 
  11.009, 53.784, 0.18, 155682., 2314., 28.098, 0.418, 3361., 0.607, 
  "samples tested", 50.93, 5.540718*^6, 18.136, 42.8, 21.228, 13.264, 
  40585.721, "", 153.507, 5.76, 18.3, 22.6, "", 3.28, 81.91}, 
 {"FIN", "Europe", "Finland", "2020-05-19", 6380., 33., 300., 2., 1151.475, 
  5.956, 54.145, 0.361, 160397., 4715., 28.949, 0.851, 3475., 0.627, 
  "samples tested", 50.93, 5.540718*^6, 18.136, 42.8, 21.228, 13.264, 
  40585.721, "", 153.507, 5.76, 18.3, 22.6, "", 3.28, 81.91}, 
 {"FIN", "Europe", "Finland", "2020-05-20", 6399., 19., 301., 1., 1154.904, 
  3.429, 54.325, 0.18, 163875., 3478., 29.576, 0.628, 3423., 0.618, 
  "samples tested", 50.93, 5.540718*^6, 18.136, 42.8, 21.228, 13.264, 
  40585.721, "", 153.507, 5.76, 18.3, 22.6, "", 3.28, 81.91}, 
 {"FIN", "Europe", "Finland", "2020-05-21", 6443., 44., 304., 3., 1162.846, 
  7.941, 54.867, 0.541, 166723., 2848., 30.091, 0.514, 3302., 0.596, 
  "samples tested", 50.93, 5.540718*^6, 18.136, 42.8, 21.228, 13.264, 
  40585.721, "", 153.507, 5.76, 18.3, 22.6, "", 3.28, 81.91}, 
 {"FIN", "Europe", "Finland", "2020-05-22", 6493., 50., 306., 2., 1171.87, 
  9.024, 55.227, 0.361, 168935., 2212., 30.49, 0.399, 3019., 0.545, 
  "samples tested", 50.93, 5.540718*^6, 18.136, 42.8, 21.228, 13.264, 
  40585.721, "", 153.507, 5.76, 18.3, 22.6, "", 3.28, 81.91}, 
 {"FIN", "Europe", "Finland", "2020-05-23", 6537., 44., 306., 0., 1179.811, 
  7.941, 55.227, 0., 171433., 2498., 30.941, 0.451, 2907., 0.525, 
  "samples tested", 50.93, 5.540718*^6, 18.136, 42.8, 21.228, 13.264, 
  40585.721, "", 153.507, 5.76, 18.3, 22.6, "", 3.28, 81.91}, 
 {"FIN", "Europe", "Finland", "2020-05-24", 6568., 31., 306., 0., 1185.406, 
  5.595, 55.227, 0., 172973., 1540., 31.219, 0.278, 2801., 0.506, 
  "samples tested", 50.93, 5.540718*^6, 18.136, 42.8, 21.228, 13.264, 
  40585.721, "", 153.507, 5.76, 18.3, 22.6, "", 3.28, 81.91}, 
 {"FIN", "Europe", "Finland", "2020-05-25", 6579., 11., 307., 1., 1187.391, 
  1.985, 55.408, 0.18, 174719., 1746., 31.534, 0.315, 2720., 0.491, 
  "samples tested", 50.93, 5.540718*^6, 18.136, 42.8, 21.228, 13.264, 
  40585.721, "", 153.507, 5.76, 18.3, 22.6, "", 3.28, 81.91}, 
 {"FIN", "Europe", "Finland", "2020-05-26", 6599., 20., 308., 1., 1191.001, 
  3.61, 55.588, 0.18, 178235., 3516., 32.168, 0.635, 2548., 0.46, 
  "samples tested", 50.93, 5.540718*^6, 18.136, 42.8, 21.228, 13.264, 
  40585.721, "", 153.507, 5.76, 18.3, 22.6, "", 3.28, 81.91}, 
 {"FIN", "Europe", "Finland", "2020-05-27", 6628., 29., 312., 4., 1196.235, 
  5.234, 56.31, 0.722, 181104., 2869., 32.686, 0.518, 2461., 0.444, 
  "samples tested", 50.93, 5.540718*^6, 18.136, 42.8, 21.228, 13.264, 
  40585.721, "", 153.507, 5.76, 18.3, 22.6, "", 3.28, 81.91}, 
 {"FIN", "Europe", "Finland", "2020-05-28", 6692., 64., 313., 1., 1207.786, 
  11.551, 56.491, 0.18, 183966., 2862., 33.203, 0.517, 2463., 0.445, 
  "samples tested", 50.93, 5.540718*^6, 18.136, 42.8, 21.228, 13.264, 
  40585.721, "", 153.507, 5.76, 18.3, 22.6, "", 3.28, 81.91}, 
 {"FIN", "Europe", "Finland", "2020-05-29", 6743., 51., 313., 0., 1216.99, 
  9.205, 56.491, 0., 186661., 2695., 33.689, 0.486, 2532., 0.457, 
  "samples tested", 45.37, 5.540718*^6, 18.136, 42.8, 21.228, 13.264, 
  40585.721, "", 153.507, 5.76, 18.3, 22.6, "", 3.28, 81.91}, 
 {"FIN", "Europe", "Finland", "2020-05-30", 6776., 33., 314., 1., 1222.946, 
  5.956, 56.671, 0.18, 188475., 1814., 34.016, 0.327, 2435., 0.439, 
  "samples tested", 45.37, 5.540718*^6, 18.136, 42.8, 21.228, 13.264, 
  40585.721, "", 153.507, 5.76, 18.3, 22.6, "", 3.28, 81.91}, 
 {"FIN", "Europe", "Finland", "2020-05-31", 6826., 50., 316., 2., 1231.97, 
  9.024, 57.032, 0.361, 189751., 1276., 34.247, 0.23, 2397., 0.433, 
  "samples tested", 45.37, 5.540718*^6, 18.136, 42.8, 21.228, 13.264, 
  40585.721, "", 153.507, 5.76, 18.3, 22.6, "", 3.28, 81.91}, 
 {"FIN", "Europe", "Finland", "2020-06-01", 6859., 33., 320., 4., 1237.926, 
  5.956, 57.754, 0.722, 191488., 1737., 34.56, 0.313, 2396., 0.432, 
  "samples tested", 41.67, 5.540718*^6, 18.136, 42.8, 21.228, 13.264, 
  40585.721, "", 153.507, 5.76, 18.3, 22.6, "", 3.28, 81.91}, 
 {"FIN", "Europe", "Finland", "2020-06-02", 6885., 26., 320., 0., 1242.619, 
  4.693, 57.754, 0., 195265., 3777., 35.242, 0.682, 2433., 0.439, 
  "samples tested", 41.67, 5.540718*^6, 18.136, 42.8, 21.228, 13.264, 
  40585.721, "", 153.507, 5.76, 18.3, 22.6, "", 3.28, 81.91}, 
 {"FIN", "Europe", "Finland", "2020-06-03", 6887., 2., 320., 0., 1242.98, 
  0.361, 57.754, 0., 198032., 2767., 35.741, 0.499, 2418., 0.436, 
  "samples tested", 41.67, 5.540718*^6, 18.136, 42.8, 21.228, 13.264, 
  40585.721, "", 153.507, 5.76, 18.3, 22.6, "", 3.28, 81.91}, 
 {"FIN", "Europe", "Finland", "2020-06-04", 6911., 24., 321., 1., 1247.311, 
  4.332, 57.935, 0.18, 200673., 2641., 36.218, 0.477, 2387., 0.431, 
  "samples tested", 41.67, 5.540718*^6, 18.136, 42.8, 21.228, 13.264, 
  40585.721, "", 153.507, 5.76, 18.3, 22.6, "", 3.28, 81.91}, 
 {"FIN", "Europe", "Finland", "2020-06-05", 6911., 0., 322., 1., 1247.311, 
  0., 58.115, 0.18, 202913., 2240., 36.622, 0.404, 2322., 0.419, 
  "samples tested", 41.67, 5.540718*^6, 18.136, 42.8, 21.228, 13.264, 
  40585.721, "", 153.507, 5.76, 18.3, 22.6, "", 3.28, 81.91}, 
 {"FIN", "Europe", "Finland", "2020-06-06", 6941., 30., 322., 0., 1252.726, 
  5.414, 58.115, 0., 204875., 1962., 36.976, 0.354, 2343., 0.423, 
  "samples tested", 41.67, 5.540718*^6, 18.136, 42.8, 21.228, 13.264, 
  40585.721, "", 153.507, 5.76, 18.3, 22.6, "", 3.28, 81.91}, 
 {"FIN", "Europe", "Finland", "2020-06-07", 6964., 23., 322., 0., 1256.877, 
  4.151, 58.115, 0., 205835., 960., 37.15, 0.173, 2298., 0.415, 
  "samples tested", 41.67, 5.540718*^6, 18.136, 42.8, 21.228, 13.264, 
  40585.721, "", 153.507, 5.76, 18.3, 22.6, "", 3.28, 81.91}, 
 {"FIN", "Europe", "Finland", "2020-06-08", 6981., 17., 323., 1., 1259.945, 
  3.068, 58.296, 0.18, 207555., 1720., 37.46, 0.31, 2295., 0.414, 
  "samples tested", 41.67, 5.540718*^6, 18.136, 42.8, 21.228, 13.264, 
  40585.721, "", 153.507, 5.76, 18.3, 22.6, "", 3.28, 81.91}, 
 {"FIN", "Europe", "Finland", "2020-06-09", 7001., 20., 323., 0., 1263.555, 
  3.61, 58.296, 0., 210277., 2722., 37.951, 0.491, 2145., 0.387, 
  "samples tested", 41.67, 5.540718*^6, 18.136, 42.8, 21.228, 13.264, 
  40585.721, "", 153.507, 5.76, 18.3, 22.6, "", 3.28, 81.91}, 
 {"FIN", "Europe", "Finland", "2020-06-10", 7025., 24., 324., 1., 1267.886, 
  4.332, 58.476, 0.18, 213025., 2748., 38.447, 0.496, 2142., 0.387, 
  "samples tested", 41.67, 5.540718*^6, 18.136, 42.8, 21.228, 13.264, 
  40585.721, "", 153.507, 5.76, 18.3, 22.6, "", 3.28, 81.91}, 
 {"FIN", "Europe", "Finland", "2020-06-11", 7040., 15., 324., 0., 1270.593, 
  2.707, 58.476, 0., 215871., 2846., 38.961, 0.514, 2171., 0.392, 
  "samples tested", 41.67, 5.540718*^6, 18.136, 42.8, 21.228, 13.264, 
  40585.721, "", 153.507, 5.76, 18.3, 22.6, "", 3.28, 81.91}, 
 {"FIN", "Europe", "Finland", "2020-06-12", 7064., 24., 325., 1., 1274.925, 
  4.332, 58.657, 0.18, 218232., 2361., 39.387, 0.426, 2188., 0.395, 
  "samples tested", 41.67, 5.540718*^6, 18.136, 42.8, 21.228, 13.264, 
  40585.721, "", 153.507, 5.76, 18.3, 22.6, "", 3.28, 81.91}, 
 {"FIN", "Europe", "Finland", "2020-06-13", 7073., 9., 325., 0., 1276.549, 
  1.624, 58.657, 0., 219636., 1404., 39.64, 0.253, 2109., 0.381, 
  "samples tested", 41.67, 5.540718*^6, 18.136, 42.8, 21.228, 13.264, 
  40585.721, "", 153.507, 5.76, 18.3, 22.6, "", 3.28, 81.91}, 
 {"FIN", "Europe", "Finland", "2020-06-14", 7087., 14., 325., 0., 1279.076, 
  2.527, 58.657, 0., 220463., 827., 39.79, 0.149, 2090., 0.377, 
  "samples tested", 41.67, 5.540718*^6, 18.136, 42.8, 21.228, 13.264, 
  40585.721, "", 153.507, 5.76, 18.3, 22.6, "", 3.28, 81.91}, 
 {"FIN", "Europe", "Finland", "2020-06-15", 7104., 17., 326., 1., 1282.144, 
  3.068, 58.837, 0.18, 222176., 1713., 40.099, 0.309, 2089., 0.377, 
  "samples tested", 32.41, 5.540718*^6, 18.136, 42.8, 21.228, 13.264, 
  40585.721, "", 153.507, 5.76, 18.3, 22.6, "", 3.28, 81.91}, 
 {"FIN", "Europe", "Finland", "2020-06-16", 7108., 4., 326., 0., 1282.866, 
  0.722, 58.837, 0., 224964., 2788., 40.602, 0.503, 2098., 0.379, 
  "samples tested", 29.63, 5.540718*^6, 18.136, 42.8, 21.228, 13.264, 
  40585.721, "", 153.507, 5.76, 18.3, 22.6, "", 3.28, 81.91}, 
 {"FIN", "Europe", "Finland", "2020-06-17", 7112., 4., 326., 0., 1283.588, 
  0.722, 58.837, 0., 227351., 2387., 41.033, 0.431, 2047., 0.369, 
  "samples tested", 29.63, 5.540718*^6, 18.136, 42.8, 21.228, 13.264, 
  40585.721, "", 153.507, 5.76, 18.3, 22.6, "", 3.28, 81.91}, 
 {"FIN", "Europe", "Finland", "2020-06-18", 7117., 5., 326., 0., 1284.491, 
  0.902, 58.837, 0., 229343., 1992., 41.392, 0.36, 1925., 0.347, 
  "samples tested", 29.63, 5.540718*^6, 18.136, 42.8, 21.228, 13.264, 
  40585.721, "", 153.507, 5.76, 18.3, 22.6, "", 3.28, 81.91}, 
 {"FIN", "Europe", "Finland", "2020-06-19", 7117., 0., 326., 0., 1284.491, 
  0., 58.837, 0., 230652., 1309., 41.629, 0.236, 1774., 0.32, 
  "samples tested", 29.63, 5.540718*^6, 18.136, 42.8, 21.228, 13.264, 
  40585.721, "", 153.507, 5.76, 18.3, 22.6, "", 3.28, 81.91}, 
 {"FIN", "Europe", "Finland", "2020-06-20", 7133., 16., 326., 0., 1287.378, 
  2.888, 58.837, 0., 231376., 724., 41.759, 0.131, 1677., 0.303, 
  "samples tested", 29.63, 5.540718*^6, 18.136, 42.8, 21.228, 13.264, 
  40585.721, "", 153.507, 5.76, 18.3, 22.6, "", 3.28, 81.91}, 
 {"FIN", "Europe", "Finland", "2020-06-21", 7142., 9., 326., 0., 1289.003, 
  1.624, 58.837, 0., 232058., 682., 41.882, 0.123, 1656., 0.299, 
  "samples tested", 29.63, 5.540718*^6, 18.136, 42.8, 21.228, 13.264, 
  40585.721, "", 153.507, 5.76, 18.3, 22.6, "", 3.28, 81.91}, 
 {"FIN", "Europe", "Finland", "2020-06-22", 7143., 1., 326., 0., 1289.183, 
  0.18, 58.837, 0., 233558., 1500., 42.153, 0.271, 1626., 0.293, 
  "samples tested", 29.63, 5.540718*^6, 18.136, 42.8, 21.228, 13.264, 
  40585.721, "", 153.507, 5.76, 18.3, 22.6, "", 3.28, 81.91}, 
 {"FIN", "Europe", "Finland", "2020-06-23", 7144., 1., 327., 1., 1289.364, 
  0.18, 59.018, 0.18, 235904., 2346., 42.576, 0.423, 1563., 0.282, 
  "samples tested", 29.63, 5.540718*^6, 18.136, 42.8, 21.228, 13.264, 
  40585.721, "", 153.507, 5.76, 18.3, 22.6, "", 3.28, 81.91}, 
 {"FIN", "Europe", "Finland", "2020-06-24", 7155., 11., 327., 0., 1291.349, 
  1.985, 59.018, 0., 238093., 2189., 42.972, 0.395, 1535., 0.277, 
  "samples tested", 29.63, 5.540718*^6, 18.136, 42.8, 21.228, 13.264, 
  40585.721, "", 153.507, 5.76, 18.3, 22.6, "", 3.28, 81.91}, 
 {"FIN", "Europe", "Finland", "2020-06-25", 7167., 12., 327., 0., 1293.515, 
  2.166, 59.018, 0., 240439., 2346., 43.395, 0.423, 1585., 0.286, 
  "samples tested", 29.63, 5.540718*^6, 18.136, 42.8, 21.228, 13.264, 
  40585.721, "", 153.507, 5.76, 18.3, 22.6, "", 3.28, 81.91}, 
 {"FIN", "Europe", "Finland", "2020-06-26", 7172., 5., 327., 0., 1294.417, 
  0.902, 59.018, 0., 242407., 1968., 43.75, 0.355, 1679., 0.303, 
  "samples tested", 29.63, 5.540718*^6, 18.136, 42.8, 21.228, 13.264, 
  40585.721, "", 153.507, 5.76, 18.3, 22.6, "", 3.28, 81.91}, 
 {"FIN", "Europe", "Finland", "2020-06-27", 7191., 19., 328., 1., 1297.846, 
  3.429, 59.198, 0.18, 243815., 1408., 44.004, 0.254, 1777., 0.321, 
  "samples tested", 29.63, 5.540718*^6, 18.136, 42.8, 21.228, 13.264, 
  40585.721, "", 153.507, 5.76, 18.3, 22.6, "", 3.28, 81.91}, 
 {"FIN", "Europe", "Finland", "2020-06-28", 7191., 0., 328., 0., 1297.846, 
  0., 59.198, 0., 244737., 922., 44.171, 0.166, 1811., 0.327, 
  "samples tested", 29.63, 5.540718*^6, 18.136, 42.8, 21.228, 13.264, 
  40585.721, "", 153.507, 5.76, 18.3, 22.6, "", 3.28, 81.91}, 
 {"FIN", "Europe", "Finland", "2020-06-29", 7191., 0., 328., 0., 1297.846, 
  0., 59.198, 0., 246383., 1646., 44.468, 0.297, 1832., 0.331, 
  "samples tested", 29.63, 5.540718*^6, 18.136, 42.8, 21.228, 13.264, 
  40585.721, "", 153.507, 5.76, 18.3, 22.6, "", 3.28, 81.91}, 
 {"FIN", "Europe", "Finland", "2020-06-30", 7209., 18., 328., 0., 1301.095, 
  3.249, 59.198, 0., 249126., 2743., 44.963, 0.495, 1889., 0.341, 
  "samples tested", 29.63, 5.540718*^6, 18.136, 42.8, 21.228, 13.264, 
  40585.721, "", 153.507, 5.76, 18.3, 22.6, "", 3.28, 81.91}, 
 {"FIN", "Europe", "Finland", "2020-07-01", 7214., 5., 328., 0., 1301.997, 
  0.902, 59.198, 0., 251677., 2551., 45.423, 0.46, 1941., 0.35, 
  "samples tested", 29.63, 5.540718*^6, 18.136, 42.8, 21.228, 13.264, 
  40585.721, "", 153.507, 5.76, 18.3, 22.6, "", 3.28, 81.91}, 
 {"FIN", "Europe", "Finland", "2020-07-02", 7236., 22., 328., 0., 1305.968, 
  3.971, 59.198, 0., 255099., 3422., 46.041, 0.618, 2094., 0.378, 
  "samples tested", 29.63, 5.540718*^6, 18.136, 42.8, 21.228, 13.264, 
  40585.721, "", 153.507, 5.76, 18.3, 22.6, "", 3.28, 81.91}, 
 {"FIN", "Europe", "Finland", "2020-07-03", 7241., 5., 328., 0., 1306.87, 
  0.902, 59.198, 0., 257943., 2844., 46.554, 0.513, 2219., 0.4, 
  "samples tested", 29.63, 5.540718*^6, 18.136, 42.8, 21.228, 13.264, 
  40585.721, "", 153.507, 5.76, 18.3, 22.6, "", 3.28, 81.91}, 
 {"FIN", "Europe", "Finland", "2020-07-04", 7242., 1., 329., 1., 1307.051, 
  0.18, 59.379, 0.18, 260314., 2371., 46.982, 0.428, 2357., 0.425, 
  "samples tested", 29.63, 5.540718*^6, 18.136, 42.8, 21.228, 13.264, 
  40585.721, "", 153.507, 5.76, 18.3, 22.6, "", 3.28, 81.91}, 
 {"FIN", "Europe", "Finland", "2020-07-05", 7248., 6., 329., 0., 1308.134, 
  1.083, 59.379, 0., 261488., 1174., 47.194, 0.212, 2393., 0.432, 
  "samples tested", 29.63, 5.540718*^6, 18.136, 42.8, 21.228, 13.264, 
  40585.721, "", 153.507, 5.76, 18.3, 22.6, "", 3.28, 81.91}, 
 {"FIN", "Europe", "Finland", "2020-07-06", 7253., 5., 329., 0., 1309.036, 
  0.902, 59.379, 0., "", "", "", "", "", "", "", 29.63, 5.540718*^6, 18.136, 
  42.8, 21.228, 13.264, 40585.721, "", 153.507, 5.76, 18.3, 22.6, "", 3.28, 
  81.91}, {"FIN", "Europe", "Finland", "2020-07-07", 7257., 4., 329., 0., 
  1309.758, 0.722, 59.379, 0., "", "", "", "", "", "", "", 29.63, 
  5.540718*^6, 18.136, 42.8, 21.228, 13.264, 40585.721, "", 153.507, 5.76, 
  18.3, 22.6, "", 3.28, 81.91}, {"FIN", "Europe", "Finland", "2020-07-08", 
  7262., 5., 329., 0., 1310.66, 0.902, 59.379, 0., "", "", "", "", "", "", 
  "", 29.63, 5.540718*^6, 18.136, 42.8, 21.228, 13.264, 40585.721, "", 
  153.507, 5.76, 18.3, 22.6, "", 3.28, 81.91}, 
 {"FRA", "Europe", "France", "2019-12-31", 0., 0., 0., 0., 0., 0., 0., 0., 
  "", "", "", "", "", "", "", "", 6.5273512*^7, 122.578, 42., 19.718, 13.079, 
  38605.671, "", 86.06, 4.77, 30.1, 35.6, "", 5.98, 82.66}, 
 {"FRA", "Europe", "France", "2020-01-01", 0., 0., 0., 0., 0., 0., 0., 0., 
  "", "", "", "", "", "", "", 0., 6.5273512*^7, 122.578, 42., 19.718, 13.079, 
  38605.671, "", 86.06, 4.77, 30.1, 35.6, "", 5.98, 82.66}, 
 {"FRA", "Europe", "France", "2020-01-02", 0., 0., 0., 0., 0., 0., 0., 0., 
  "", "", "", "", "", "", "", 0., 6.5273512*^7, 122.578, 42., 19.718, 13.079, 
  38605.671, "", 86.06, 4.77, 30.1, 35.6, "", 5.98, 82.66}, 
 {"FRA", "Europe", "France", "2020-01-03", 0., 0., 0., 0., 0., 0., 0., 0., 
  "", "", "", "", "", "", "", 0., 6.5273512*^7, 122.578, 42., 19.718, 13.079, 
  38605.671, "", 86.06, 4.77, 30.1, 35.6, "", 5.98, 82.66}, 
 {"FRA", "Europe", "France", "2020-01-04", 0., 0., 0., 0., 0., 0., 0., 0., 
  "", "", "", "", "", "", "", 0., 6.5273512*^7, 122.578, 42., 19.718, 13.079, 
  38605.671, "", 86.06, 4.77, 30.1, 35.6, "", 5.98, 82.66}, 
 {"FRA", "Europe", "France", "2020-01-05", 0., 0., 0., 0., 0., 0., 0., 0., 
  "", "", "", "", "", "", "", 0., 6.5273512*^7, 122.578, 42., 19.718, 13.079, 
  38605.671, "", 86.06, 4.77, 30.1, 35.6, "", 5.98, 82.66}, 
 {"FRA", "Europe", "France", "2020-01-06", 0., 0., 0., 0., 0., 0., 0., 0., 
  "", "", "", "", "", "", "", 0., 6.5273512*^7, 122.578, 42., 19.718, 13.079, 
  38605.671, "", 86.06, 4.77, 30.1, 35.6, "", 5.98, 82.66}, 
 {"FRA", "Europe", "France", "2020-01-07", 0., 0., 0., 0., 0., 0., 0., 0., 
  "", "", "", "", "", "", "", 0., 6.5273512*^7, 122.578, 42., 19.718, 13.079, 
  38605.671, "", 86.06, 4.77, 30.1, 35.6, "", 5.98, 82.66}, 
 {"FRA", "Europe", "France", "2020-01-08", 0., 0., 0., 0., 0., 0., 0., 0., 
  "", "", "", "", "", "", "", 0., 6.5273512*^7, 122.578, 42., 19.718, 13.079, 
  38605.671, "", 86.06, 4.77, 30.1, 35.6, "", 5.98, 82.66}, 
 {"FRA", "Europe", "France", "2020-01-09", 0., 0., 0., 0., 0., 0., 0., 0., 
  "", "", "", "", "", "", "", 0., 6.5273512*^7, 122.578, 42., 19.718, 13.079, 
  38605.671, "", 86.06, 4.77, 30.1, 35.6, "", 5.98, 82.66}, 
 {"FRA", "Europe", "France", "2020-01-10", 0., 0., 0., 0., 0., 0., 0., 0., 
  "", "", "", "", "", "", "", 0., 6.5273512*^7, 122.578, 42., 19.718, 13.079, 
  38605.671, "", 86.06, 4.77, 30.1, 35.6, "", 5.98, 82.66}, 
 {"FRA", "Europe", "France", "2020-01-11", 0., 0., 0., 0., 0., 0., 0., 0., 
  "", "", "", "", "", "", "", 0., 6.5273512*^7, 122.578, 42., 19.718, 13.079, 
  38605.671, "", 86.06, 4.77, 30.1, 35.6, "", 5.98, 82.66}, 
 {"FRA", "Europe", "France", "2020-01-12", 0., 0., 0., 0., 0., 0., 0., 0., 
  "", "", "", "", "", "", "", 0., 6.5273512*^7, 122.578, 42., 19.718, 13.079, 
  38605.671, "", 86.06, 4.77, 30.1, 35.6, "", 5.98, 82.66}, 
 {"FRA", "Europe", "France", "2020-01-13", 0., 0., 0., 0., 0., 0., 0., 0., 
  "", "", "", "", "", "", "", 0., 6.5273512*^7, 122.578, 42., 19.718, 13.079, 
  38605.671, "", 86.06, 4.77, 30.1, 35.6, "", 5.98, 82.66}, 
 {"FRA", "Europe", "France", "2020-01-14", 0., 0., 0., 0., 0., 0., 0., 0., 
  "", "", "", "", "", "", "", 0., 6.5273512*^7, 122.578, 42., 19.718, 13.079, 
  38605.671, "", 86.06, 4.77, 30.1, 35.6, "", 5.98, 82.66}, 
 {"FRA", "Europe", "France", "2020-01-15", 0., 0., 0., 0., 0., 0., 0., 0., 
  "", "", "", "", "", "", "", 0., 6.5273512*^7, 122.578, 42., 19.718, 13.079, 
  38605.671, "", 86.06, 4.77, 30.1, 35.6, "", 5.98, 82.66}, 
 {"FRA", "Europe", "France", "2020-01-16", 0., 0., 0., 0., 0., 0., 0., 0., 
  "", "", "", "", "", "", "", 0., 6.5273512*^7, 122.578, 42., 19.718, 13.079, 
  38605.671, "", 86.06, 4.77, 30.1, 35.6, "", 5.98, 82.66}, 
 {"FRA", "Europe", "France", "2020-01-17", 0., 0., 0., 0., 0., 0., 0., 0., 
  "", "", "", "", "", "", "", 0., 6.5273512*^7, 122.578, 42., 19.718, 13.079, 
  38605.671, "", 86.06, 4.77, 30.1, 35.6, "", 5.98, 82.66}, 
 {"FRA", "Europe", "France", "2020-01-18", 0., 0., 0., 0., 0., 0., 0., 0., 
  "", "", "", "", "", "", "", 0., 6.5273512*^7, 122.578, 42., 19.718, 13.079, 
  38605.671, "", 86.06, 4.77, 30.1, 35.6, "", 5.98, 82.66}, 
 {"FRA", "Europe", "France", "2020-01-19", 0., 0., 0., 0., 0., 0., 0., 0., 
  "", "", "", "", "", "", "", 0., 6.5273512*^7, 122.578, 42., 19.718, 13.079, 
  38605.671, "", 86.06, 4.77, 30.1, 35.6, "", 5.98, 82.66}, 
 {"FRA", "Europe", "France", "2020-01-20", 0., 0., 0., 0., 0., 0., 0., 0., 
  "", "", "", "", "", "", "", 0., 6.5273512*^7, 122.578, 42., 19.718, 13.079, 
  38605.671, "", 86.06, 4.77, 30.1, 35.6, "", 5.98, 82.66}, 
 {"FRA", "Europe", "France", "2020-01-21", 0., 0., 0., 0., 0., 0., 0., 0., 
  "", "", "", "", "", "", "", 0., 6.5273512*^7, 122.578, 42., 19.718, 13.079, 
  38605.671, "", 86.06, 4.77, 30.1, 35.6, "", 5.98, 82.66}, 
 {"FRA", "Europe", "France", "2020-01-22", 0., 0., 0., 0., 0., 0., 0., 0., 
  "", "", "", "", "", "", "", 0., 6.5273512*^7, 122.578, 42., 19.718, 13.079, 
  38605.671, "", 86.06, 4.77, 30.1, 35.6, "", 5.98, 82.66}, 
 {"FRA", "Europe", "France", "2020-01-23", 0., 0., 0., 0., 0., 0., 0., 0., 
  "", "", "", "", "", "", "", 2.78, 6.5273512*^7, 122.578, 42., 19.718, 
  13.079, 38605.671, "", 86.06, 4.77, 30.1, 35.6, "", 5.98, 82.66}, 
 {"FRA", "Europe", "France", "2020-01-24", 0., 0., 0., 0., 0., 0., 0., 0., 
  "", "", "", "", "", "", "", 11.11, 6.5273512*^7, 122.578, 42., 19.718, 
  13.079, 38605.671, "", 86.06, 4.77, 30.1, 35.6, "", 5.98, 82.66}, 
 {"FRA", "Europe", "France", "2020-01-25", 3., 3., 0., 0., 0.046, 0.046, 0., 
  0., "", "", "", "", "", "", "", 11.11, 6.5273512*^7, 122.578, 42., 19.718, 
  13.079, 38605.671, "", 86.06, 4.77, 30.1, 35.6, "", 5.98, 82.66}, 
 {"FRA", "Europe", "France", "2020-01-26", 3., 0., 0., 0., 0.046, 0., 0., 0., 
  "", "", "", "", "", "", "", 11.11, 6.5273512*^7, 122.578, 42., 19.718, 
  13.079, 38605.671, "", 86.06, 4.77, 30.1, 35.6, "", 5.98, 82.66}, 
 {"FRA", "Europe", "France", "2020-01-27", 3., 0., 0., 0., 0.046, 0., 0., 0., 
  "", "", "", "", "", "", "", 11.11, 6.5273512*^7, 122.578, 42., 19.718, 
  13.079, 38605.671, "", 86.06, 4.77, 30.1, 35.6, "", 5.98, 82.66}, 
 {"FRA", "Europe", "France", "2020-01-28", 3., 0., 0., 0., 0.046, 0., 0., 0., 
  "", "", "", "", "", "", "", 11.11, 6.5273512*^7, 122.578, 42., 19.718, 
  13.079, 38605.671, "", 86.06, 4.77, 30.1, 35.6, "", 5.98, 82.66}, 
 {"FRA", "Europe", "France", "2020-01-29", 4., 1., 0., 0., 0.061, 0.015, 0., 
  0., "", "", "", "", "", "", "", 11.11, 6.5273512*^7, 122.578, 42., 19.718, 
  13.079, 38605.671, "", 86.06, 4.77, 30.1, 35.6, "", 5.98, 82.66}, 
 {"FRA", "Europe", "France", "2020-01-30", 5., 1., 0., 0., 0.077, 0.015, 0., 
  0., "", "", "", "", "", "", "", 11.11, 6.5273512*^7, 122.578, 42., 19.718, 
  13.079, 38605.671, "", 86.06, 4.77, 30.1, 35.6, "", 5.98, 82.66}, 
 {"FRA", "Europe", "France", "2020-01-31", 6., 1., 0., 0., 0.092, 0.015, 0., 
  0., "", "", "", "", "", "", "", 13.89, 6.5273512*^7, 122.578, 42., 19.718, 
  13.079, 38605.671, "", 86.06, 4.77, 30.1, 35.6, "", 5.98, 82.66}, 
 {"FRA", "Europe", "France", "2020-02-01", 6., 0., 0., 0., 0.092, 0., 0., 0., 
  "", "", "", "", "", "", "", 13.89, 6.5273512*^7, 122.578, 42., 19.718, 
  13.079, 38605.671, "", 86.06, 4.77, 30.1, 35.6, "", 5.98, 82.66}, 
 {"FRA", "Europe", "France", "2020-02-02", 6., 0., 0., 0., 0.092, 0., 0., 0., 
  "", "", "", "", "", "", "", 13.89, 6.5273512*^7, 122.578, 42., 19.718, 
  13.079, 38605.671, "", 86.06, 4.77, 30.1, 35.6, "", 5.98, 82.66}, 
 {"FRA", "Europe", "France", "2020-02-03", 6., 0., 0., 0., 0.092, 0., 0., 0., 
  "", "", "", "", "", "", "", 13.89, 6.5273512*^7, 122.578, 42., 19.718, 
  13.079, 38605.671, "", 86.06, 4.77, 30.1, 35.6, "", 5.98, 82.66}, 
 {"FRA", "Europe", "France", "2020-02-04", 6., 0., 0., 0., 0.092, 0., 0., 0., 
  "", "", "", "", "", "", "", 13.89, 6.5273512*^7, 122.578, 42., 19.718, 
  13.079, 38605.671, "", 86.06, 4.77, 30.1, 35.6, "", 5.98, 82.66}, 
 {"FRA", "Europe", "France", "2020-02-05", 6., 0., 0., 0., 0.092, 0., 0., 0., 
  "", "", "", "", "", "", "", 13.89, 6.5273512*^7, 122.578, 42., 19.718, 
  13.079, 38605.671, "", 86.06, 4.77, 30.1, 35.6, "", 5.98, 82.66}, 
 {"FRA", "Europe", "France", "2020-02-06", 6., 0., 0., 0., 0.092, 0., 0., 0., 
  "", "", "", "", "", "", "", 13.89, 6.5273512*^7, 122.578, 42., 19.718, 
  13.079, 38605.671, "", 86.06, 4.77, 30.1, 35.6, "", 5.98, 82.66}, 
 {"FRA", "Europe", "France", "2020-02-07", 6., 0., 0., 0., 0.092, 0., 0., 0., 
  "", "", "", "", "", "", "", 13.89, 6.5273512*^7, 122.578, 42., 19.718, 
  13.079, 38605.671, "", 86.06, 4.77, 30.1, 35.6, "", 5.98, 82.66}, 
 {"FRA", "Europe", "France", "2020-02-08", 11., 5., 0., 0., 0.169, 0.077, 0., 
  0., "", "", "", "", "", "", "", 13.89, 6.5273512*^7, 122.578, 42., 19.718, 
  13.079, 38605.671, "", 86.06, 4.77, 30.1, 35.6, "", 5.98, 82.66}, 
 {"FRA", "Europe", "France", "2020-02-09", 11., 0., 0., 0., 0.169, 0., 0., 
  0., "", "", "", "", "", "", "", 13.89, 6.5273512*^7, 122.578, 42., 19.718, 
  13.079, 38605.671, "", 86.06, 4.77, 30.1, 35.6, "", 5.98, 82.66}, 
 {"FRA", "Europe", "France", "2020-02-10", 11., 0., 0., 0., 0.169, 0., 0., 
  0., "", "", "", "", "", "", "", 13.89, 6.5273512*^7, 122.578, 42., 19.718, 
  13.079, 38605.671, "", 86.06, 4.77, 30.1, 35.6, "", 5.98, 82.66}, 
 {"FRA", "Europe", "France", "2020-02-11", 11., 0., 0., 0., 0.169, 0., 0., 
  0., "", "", "", "", "", "", "", 13.89, 6.5273512*^7, 122.578, 42., 19.718, 
  13.079, 38605.671, "", 86.06, 4.77, 30.1, 35.6, "", 5.98, 82.66}, 
 {"FRA", "Europe", "France", "2020-02-12", 11., 0., 0., 0., 0.169, 0., 0., 
  0., "", "", "", "", "", "", "", 13.89, 6.5273512*^7, 122.578, 42., 19.718, 
  13.079, 38605.671, "", 86.06, 4.77, 30.1, 35.6, "", 5.98, 82.66}, 
 {"FRA", "Europe", "France", "2020-02-13", 11., 0., 0., 0., 0.169, 0., 0., 
  0., "", "", "", "", "", "", "", 13.89, 6.5273512*^7, 122.578, 42., 19.718, 
  13.079, 38605.671, "", 86.06, 4.77, 30.1, 35.6, "", 5.98, 82.66}, 
 {"FRA", "Europe", "France", "2020-02-14", 11., 0., 0., 0., 0.169, 0., 0., 
  0., "", "", "", "", "", "", "", 13.89, 6.5273512*^7, 122.578, 42., 19.718, 
  13.079, 38605.671, "", 86.06, 4.77, 30.1, 35.6, "", 5.98, 82.66}, 
 {"FRA", "Europe", "France", "2020-02-15", 11., 0., 1., 1., 0.169, 0., 0.015, 
  0.015, "", "", "", "", "", "", "", 13.89, 6.5273512*^7, 122.578, 42., 
  19.718, 13.079, 38605.671, "", 86.06, 4.77, 30.1, 35.6, "", 5.98, 82.66}, 
 {"FRA", "Europe", "France", "2020-02-16", 11., 0., 1., 0., 0.169, 0., 0.015, 
  0., "", "", "", "", "", "", "", 13.89, 6.5273512*^7, 122.578, 42., 19.718, 
  13.079, 38605.671, "", 86.06, 4.77, 30.1, 35.6, "", 5.98, 82.66}, 
 {"FRA", "Europe", "France", "2020-02-17", 12., 1., 1., 0., 0.184, 0.015, 
  0.015, 0., "", "", "", "", "", "", "", 13.89, 6.5273512*^7, 122.578, 42., 
  19.718, 13.079, 38605.671, "", 86.06, 4.77, 30.1, 35.6, "", 5.98, 82.66}, 
 {"FRA", "Europe", "France", "2020-02-18", 12., 0., 1., 0., 0.184, 0., 0.015, 
  0., "", "", "", "", "", "", "", 13.89, 6.5273512*^7, 122.578, 42., 19.718, 
  13.079, 38605.671, "", 86.06, 4.77, 30.1, 35.6, "", 5.98, 82.66}, 
 {"FRA", "Europe", "France", "2020-02-19", 12., 0., 1., 0., 0.184, 0., 0.015, 
  0., "", "", "", "", "", "", "", 13.89, 6.5273512*^7, 122.578, 42., 19.718, 
  13.079, 38605.671, "", 86.06, 4.77, 30.1, 35.6, "", 5.98, 82.66}, 
 {"FRA", "Europe", "France", "2020-02-20", 12., 0., 1., 0., 0.184, 0., 0.015, 
  0., "", "", "", "", "", "", "", 13.89, 6.5273512*^7, 122.578, 42., 19.718, 
  13.079, 38605.671, "", 86.06, 4.77, 30.1, 35.6, "", 5.98, 82.66}, 
 {"FRA", "Europe", "France", "2020-02-21", 12., 0., 1., 0., 0.184, 0., 0.015, 
  0., "", "", "", "", "", "", "", 13.89, 6.5273512*^7, 122.578, 42., 19.718, 
  13.079, 38605.671, "", 86.06, 4.77, 30.1, 35.6, "", 5.98, 82.66}, 
 {"FRA", "Europe", "France", "2020-02-22", 12., 0., 1., 0., 0.184, 0., 0.015, 
  0., "", "", "", "", "", "", "", 13.89, 6.5273512*^7, 122.578, 42., 19.718, 
  13.079, 38605.671, "", 86.06, 4.77, 30.1, 35.6, "", 5.98, 82.66}, 
 {"FRA", "Europe", "France", "2020-02-23", 12., 0., 1., 0., 0.184, 0., 0.015, 
  0., "", "", "", "", "", "", "", 13.89, 6.5273512*^7, 122.578, 42., 19.718, 
  13.079, 38605.671, "", 86.06, 4.77, 30.1, 35.6, "", 5.98, 82.66}, 
 {"FRA", "Europe", "France", "2020-02-24", 12., 0., 1., 0., 0.184, 0., 0.015, 
  0., "", "", "", "", "", "", "", 13.89, 6.5273512*^7, 122.578, 42., 19.718, 
  13.079, 38605.671, "", 86.06, 4.77, 30.1, 35.6, "", 5.98, 82.66}, 
 {"FRA", "Europe", "France", "2020-02-25", 12., 0., 1., 0., 0.184, 0., 0.015, 
  0., "", "", "", "", "", "", "", 16.67, 6.5273512*^7, 122.578, 42., 19.718, 
  13.079, 38605.671, "", 86.06, 4.77, 30.1, 35.6, "", 5.98, 82.66}, 
 {"FRA", "Europe", "France", "2020-02-26", 14., 2., 1., 0., 0.214, 0.031, 
  0.015, 0., "", "", "", "", "", "", "", 16.67, 6.5273512*^7, 122.578, 42., 
  19.718, 13.079, 38605.671, "", 86.06, 4.77, 30.1, 35.6, "", 5.98, 82.66}, 
 {"FRA", "Europe", "France", "2020-02-27", 17., 3., 2., 1., 0.26, 0.046, 
  0.031, 0.015, "", "", "", "", "", "", "", 16.67, 6.5273512*^7, 122.578, 
  42., 19.718, 13.079, 38605.671, "", 86.06, 4.77, 30.1, 35.6, "", 5.98, 
  82.66}, {"FRA", "Europe", "France", "2020-02-28", 38., 21., 2., 0., 0.582, 
  0.322, 0.031, 0., "", "", "", "", "", "", "", 16.67, 6.5273512*^7, 122.578, 
  42., 19.718, 13.079, 38605.671, "", 86.06, 4.77, 30.1, 35.6, "", 5.98, 
  82.66}, {"FRA", "Europe", "France", "2020-02-29", 57., 19., 2., 0., 0.873, 
  0.291, 0.031, 0., "", "", "", "", "", "", "", 19.44, 6.5273512*^7, 122.578, 
  42., 19.718, 13.079, 38605.671, "", 86.06, 4.77, 30.1, 35.6, "", 5.98, 
  82.66}, {"FRA", "Europe", "France", "2020-03-01", 100., 43., 2., 0., 1.532, 
  0.659, 0.031, 0., "", "", "", "", "", "", "", 19.44, 6.5273512*^7, 122.578, 
  42., 19.718, 13.079, 38605.671, "", 86.06, 4.77, 30.1, 35.6, "", 5.98, 
  82.66}, {"FRA", "Europe", "France", "2020-03-02", 130., 30., 2., 0., 1.992, 
  0.46, 0.031, 0., "", "", "", "", "", "", "", 28.7, 6.5273512*^7, 122.578, 
  42., 19.718, 13.079, 38605.671, "", 86.06, 4.77, 30.1, 35.6, "", 5.98, 
  82.66}, {"FRA", "Europe", "France", "2020-03-03", 178., 48., 3., 1., 2.727, 
  0.735, 0.046, 0.015, "", "", "", "", "", "", "", 28.7, 6.5273512*^7, 
  122.578, 42., 19.718, 13.079, 38605.671, "", 86.06, 4.77, 30.1, 35.6, "", 
  5.98, 82.66}, {"FRA", "Europe", "France", "2020-03-04", 212., 34., 4., 1., 
  3.248, 0.521, 0.061, 0.015, "", "", "", "", "", "", "", 28.7, 6.5273512*^7, 
  122.578, 42., 19.718, 13.079, 38605.671, "", 86.06, 4.77, 30.1, 35.6, "", 
  5.98, 82.66}, {"FRA", "Europe", "France", "2020-03-05", 285., 73., 4., 0., 
  4.366, 1.118, 0.061, 0., "", "", "", "", "", "", "", 28.7, 6.5273512*^7, 
  122.578, 42., 19.718, 13.079, 38605.671, "", 86.06, 4.77, 30.1, 35.6, "", 
  5.98, 82.66}, {"FRA", "Europe", "France", "2020-03-06", 423., 138., 7., 3., 
  6.48, 2.114, 0.107, 0.046, "", "", "", "", "", "", "", 28.7, 6.5273512*^7, 
  122.578, 42., 19.718, 13.079, 38605.671, "", 86.06, 4.77, 30.1, 35.6, "", 
  5.98, 82.66}, {"FRA", "Europe", "France", "2020-03-07", 613., 190., 9., 2., 
  9.391, 2.911, 0.138, 0.031, "", "", "", "", "", "", "", 28.7, 6.5273512*^7, 
  122.578, 42., 19.718, 13.079, 38605.671, "", 86.06, 4.77, 30.1, 35.6, "", 
  5.98, 82.66}, {"FRA", "Europe", "France", "2020-03-08", 716., 103., 10., 
  1., 10.969, 1.578, 0.153, 0.015, "", "", "", "", "", "", "", 28.7, 
  6.5273512*^7, 122.578, 42., 19.718, 13.079, 38605.671, "", 86.06, 4.77, 
  30.1, 35.6, "", 5.98, 82.66}, {"FRA", "Europe", "France", "2020-03-09", 
  1126., 410., 19., 9., 17.25, 6.281, 0.291, 0.138, "", "", "", "", "", "", 
  "", 28.7, 6.5273512*^7, 122.578, 42., 19.718, 13.079, 38605.671, "", 86.06, 
  4.77, 30.1, 35.6, "", 5.98, 82.66}, {"FRA", "Europe", "France", 
  "2020-03-10", 1412., 286., 30., 11., 21.632, 4.382, 0.46, 0.169, "", "", 
  "", "", "", "", "", 28.7, 6.5273512*^7, 122.578, 42., 19.718, 13.079, 
  38605.671, "", 86.06, 4.77, 30.1, 35.6, "", 5.98, 82.66}, 
 {"FRA", "Europe", "France", "2020-03-11", 1784., 372., 33., 3., 27.331, 
  5.699, 0.506, 0.046, "", "", "", "", "", "", "", 28.7, 6.5273512*^7, 
  122.578, 42., 19.718, 13.079, 38605.671, "", 86.06, 4.77, 30.1, 35.6, "", 
  5.98, 82.66}, {"FRA", "Europe", "France", "2020-03-12", 2281., 497., 48., 
  15., 34.945, 7.614, 0.735, 0.23, "", "", "", "", "", "", "", 28.7, 
  6.5273512*^7, 122.578, 42., 19.718, 13.079, 38605.671, "", 86.06, 4.77, 
  30.1, 35.6, "", 5.98, 82.66}, {"FRA", "Europe", "France", "2020-03-13", 
  2876., 595., 61., 13., 44.061, 9.115, 0.935, 0.199, "", "", "", "", "", "", 
  "", 42.59, 6.5273512*^7, 122.578, 42., 19.718, 13.079, 38605.671, "", 
  86.06, 4.77, 30.1, 35.6, "", 5.98, 82.66}, {"FRA", "Europe", "France", 
  "2020-03-14", 3661., 785., 79., 18., 56.087, 12.026, 1.21, 0.276, "", "", 
  "", "", "", "", "", 48.15, 6.5273512*^7, 122.578, 42., 19.718, 13.079, 
  38605.671, "", 86.06, 4.77, 30.1, 35.6, "", 5.98, 82.66}, 
 {"FRA", "Europe", "France", "2020-03-15", 4499., 838., 91., 12., 68.925, 
  12.838, 1.394, 0.184, "", "", "", "", "", "", "", 48.15, 6.5273512*^7, 
  122.578, 42., 19.718, 13.079, 38605.671, "", 86.06, 4.77, 30.1, 35.6, "", 
  5.98, 82.66}, {"FRA", "Europe", "France", "2020-03-16", 5423., 924., 127., 
  36., 83.081, 14.156, 1.946, 0.552, "", "", "", "", "", "", "", 55.56, 
  6.5273512*^7, 122.578, 42., 19.718, 13.079, 38605.671, "", 86.06, 4.77, 
  30.1, 35.6, "", 5.98, 82.66}, {"FRA", "Europe", "France", "2020-03-17", 
  6633., 1210., 148., 21., 101.619, 18.537, 2.267, 0.322, "", "", "", "", "", 
  "", "", 90.74, 6.5273512*^7, 122.578, 42., 19.718, 13.079, 38605.671, "", 
  86.06, 4.77, 30.1, 35.6, "", 5.98, 82.66}, {"FRA", "Europe", "France", 
  "2020-03-18", 7730., 1097., 175., 27., 118.425, 16.806, 2.681, 0.414, "", 
  "", "", "", "", "", "", 90.74, 6.5273512*^7, 122.578, 42., 19.718, 13.079, 
  38605.671, "", 86.06, 4.77, 30.1, 35.6, "", 5.98, 82.66}, 
 {"FRA", "Europe", "France", "2020-03-19", 9134., 1404., 244., 69., 139.934, 
  21.509, 3.738, 1.057, "", "", "", "", "", "", "", 90.74, 6.5273512*^7, 
  122.578, 42., 19.718, 13.079, 38605.671, "", 86.06, 4.77, 30.1, 35.6, "", 
  5.98, 82.66}, {"FRA", "Europe", "France", "2020-03-20", 10995., 1861., 
  372., 128., 168.445, 28.511, 5.699, 1.961, "", "", "", "", "", "", "", 
  90.74, 6.5273512*^7, 122.578, 42., 19.718, 13.079, 38605.671, "", 86.06, 
  4.77, 30.1, 35.6, "", 5.98, 82.66}, {"FRA", "Europe", "France", 
  "2020-03-21", 12612., 1617., 450., 78., 193.218, 24.773, 6.894, 1.195, "", 
  "", "", "", "", "", "", 90.74, 6.5273512*^7, 122.578, 42., 19.718, 13.079, 
  38605.671, "", 86.06, 4.77, 30.1, 35.6, "", 5.98, 82.66}, 
 {"FRA", "Europe", "France", "2020-03-22", 14459., 1847., 562., 112., 
  221.514, 28.296, 8.61, 1.716, "", "", "", "", "", "", "", 90.74, 
  6.5273512*^7, 122.578, 42., 19.718, 13.079, 38605.671, "", 86.06, 4.77, 
  30.1, 35.6, "", 5.98, 82.66}, {"FRA", "Europe", "France", "2020-03-23", 
  16018., 1559., 674., 112., 245.398, 23.884, 10.326, 1.716, "", "", "", "", 
  "", "", "", 90.74, 6.5273512*^7, 122.578, 42., 19.718, 13.079, 38605.671, 
  "", 86.06, 4.77, 30.1, 35.6, "", 5.98, 82.66}, 
 {"FRA", "Europe", "France", "2020-03-24", 19856., 3838., 860., 186., 
  304.197, 58.799, 13.175, 2.85, "", "", "", "", "", "", "", 90.74, 
  6.5273512*^7, 122.578, 42., 19.718, 13.079, 38605.671, "", 86.06, 4.77, 
  30.1, 35.6, "", 5.98, 82.66}, {"FRA", "Europe", "France", "2020-03-25", 
  22302., 2446., 1100., 240., 341.67, 37.473, 16.852, 3.677, "", "", "", "", 
  "", "", "", 90.74, 6.5273512*^7, 122.578, 42., 19.718, 13.079, 38605.671, 
  "", 86.06, 4.77, 30.1, 35.6, "", 5.98, 82.66}, 
 {"FRA", "Europe", "France", "2020-03-26", 25233., 2931., 1331., 231., 
  386.573, 44.903, 20.391, 3.539, "", "", "", "", "", "", "", 90.74, 
  6.5273512*^7, 122.578, 42., 19.718, 13.079, 38605.671, "", 86.06, 4.77, 
  30.1, 35.6, "", 5.98, 82.66}, {"FRA", "Europe", "France", "2020-03-27", 
  29155., 3922., 1696., 365., 446.659, 60.086, 25.983, 5.592, "", "", "", "", 
  "", "", "", 90.74, 6.5273512*^7, 122.578, 42., 19.718, 13.079, 38605.671, 
  "", 86.06, 4.77, 30.1, 35.6, "", 5.98, 82.66}, 
 {"FRA", "Europe", "France", "2020-03-28", 32964., 3809., 1995., 299., 
  505.013, 58.354, 30.564, 4.581, "", "", "", "", "", "", "", 90.74, 
  6.5273512*^7, 122.578, 42., 19.718, 13.079, 38605.671, "", 86.06, 4.77, 
  30.1, 35.6, "", 5.98, 82.66}, {"FRA", "Europe", "France", "2020-03-29", 
  37575., 4611., 2314., 319., 575.655, 70.641, 35.451, 4.887, "", "", "", "", 
  "", "", "", 90.74, 6.5273512*^7, 122.578, 42., 19.718, 13.079, 38605.671, 
  "", 86.06, 4.77, 30.1, 35.6, "", 5.98, 82.66}, 
 {"FRA", "Europe", "France", "2020-03-30", 40174., 2599., 2606., 292., 
  615.472, 39.817, 39.924, 4.473, "", "", "", "", "", "", "", 90.74, 
  6.5273512*^7, 122.578, 42., 19.718, 13.079, 38605.671, "", 86.06, 4.77, 
  30.1, 35.6, "", 5.98, 82.66}, {"FRA", "Europe", "France", "2020-03-31", 
  44550., 4376., 3024., 418., 682.513, 67.041, 46.328, 6.404, "", "", "", "", 
  "", "", "", 90.74, 6.5273512*^7, 122.578, 42., 19.718, 13.079, 38605.671, 
  "", 86.06, 4.77, 30.1, 35.6, "", 5.98, 82.66}, 
 {"FRA", "Europe", "France", "2020-04-01", 52128., 7578., 3523., 499., 
  798.609, 116.096, 53.973, 7.645, "", "", "", "", "", "", "", 90.74, 
  6.5273512*^7, 122.578, 42., 19.718, 13.079, 38605.671, "", 86.06, 4.77, 
  30.1, 35.6, "", 5.98, 82.66}, {"FRA", "Europe", "France", "2020-04-02", 
  56989., 4861., 4032., 509., 873.08, 74.471, 61.771, 7.798, "", "", "", "", 
  "", "", "", 90.74, 6.5273512*^7, 122.578, 42., 19.718, 13.079, 38605.671, 
  "", 86.06, 4.77, 30.1, 35.6, "", 5.98, 82.66}, 
 {"FRA", "Europe", "France", "2020-04-03", 59105., 2116., 4503., 471., 
  905.497, 32.417, 68.987, 7.216, "", "", "", "", "", "", "", 90.74, 
  6.5273512*^7, 122.578, 42., 19.718, 13.079, 38605.671, "", 86.06, 4.77, 
  30.1, 35.6, "", 5.98, 82.66}, {"FRA", "Europe", "France", "2020-04-04", 
  64338., 5233., 6507., 2004., 985.668, 80.17, 99.688, 30.702, "", "", "", 
  "", "", "", "", 90.74, 6.5273512*^7, 122.578, 42., 19.718, 13.079, 
  38605.671, "", 86.06, 4.77, 30.1, 35.6, "", 5.98, 82.66}, 
 {"FRA", "Europe", "France", "2020-04-05", 68605., 4267., 7560., 1053., 
  1051.039, 65.371, 115.82, 16.132, "", "", "", "", "", "", "", 90.74, 
  6.5273512*^7, 122.578, 42., 19.718, 13.079, 38605.671, "", 86.06, 4.77, 
  30.1, 35.6, "", 5.98, 82.66}, {"FRA", "Europe", "France", "2020-04-06", 
  70478., 1873., 8078., 518., 1079.734, 28.695, 123.756, 7.936, "", "", "", 
  "", "", "", "", 90.74, 6.5273512*^7, 122.578, 42., 19.718, 13.079, 
  38605.671, "", 86.06, 4.77, 30.1, 35.6, "", 5.98, 82.66}, 
 {"FRA", "Europe", "France", "2020-04-07", 74390., 3912., 8911., 833., 
  1139.666, 59.932, 136.518, 12.762, "", "", "", "", "", "", "", 90.74, 
  6.5273512*^7, 122.578, 42., 19.718, 13.079, 38605.671, "", 86.06, 4.77, 
  30.1, 35.6, "", 5.98, 82.66}, {"FRA", "Europe", "France", "2020-04-08", 
  78167., 3777., 10328., 1417., 1197.53, 57.864, 158.227, 21.709, "", "", "", 
  "", "", "", "", 90.74, 6.5273512*^7, 122.578, 42., 19.718, 13.079, 
  38605.671, "", 86.06, 4.77, 30.1, 35.6, "", 5.98, 82.66}, 
 {"FRA", "Europe", "France", "2020-04-09", 82048., 3881., 10869., 541., 
  1256.988, 59.458, 166.515, 8.288, "", "", "", "", "", "", "", 90.74, 
  6.5273512*^7, 122.578, 42., 19.718, 13.079, 38605.671, "", 86.06, 4.77, 
  30.1, 35.6, "", 5.98, 82.66}, {"FRA", "Europe", "France", "2020-04-10", 
  86334., 4286., 12210., 1341., 1322.65, 65.662, 187.059, 20.544, "", "", "", 
  "", "", "", "", 90.74, 6.5273512*^7, 122.578, 42., 19.718, 13.079, 
  38605.671, "", 86.06, 4.77, 30.1, 35.6, "", 5.98, 82.66}, 
 {"FRA", "Europe", "France", "2020-04-11", 90676., 4342., 13197., 987., 
  1389.17, 66.52, 202.18, 15.121, "", "", "", "", "", "", "", 90.74, 
  6.5273512*^7, 122.578, 42., 19.718, 13.079, 38605.671, "", 86.06, 4.77, 
  30.1, 35.6, "", 5.98, 82.66}, {"FRA", "Europe", "France", "2020-04-12", 
  93790., 3114., 13832., 635., 1436.877, 47.707, 211.908, 9.728, "", "", "", 
  "", "", "", "", 90.74, 6.5273512*^7, 122.578, 42., 19.718, 13.079, 
  38605.671, "", 86.06, 4.77, 30.1, 35.6, "", 5.98, 82.66}, 
 {"FRA", "Europe", "France", "2020-04-13", 95403., 1613., 14393., 561., 
  1461.588, 24.711, 220.503, 8.595, "", "", "", "", "", "", "", 90.74, 
  6.5273512*^7, 122.578, 42., 19.718, 13.079, 38605.671, "", 86.06, 4.77, 
  30.1, 35.6, "", 5.98, 82.66}, {"FRA", "Europe", "France", "2020-04-14", 
  98076., 2673., 14967., 574., 1502.539, 40.951, 229.297, 8.794, "", "", "", 
  "", "", "", "", 90.74, 6.5273512*^7, 122.578, 42., 19.718, 13.079, 
  38605.671, "", 86.06, 4.77, 30.1, 35.6, "", 5.98, 82.66}, 
 {"FRA", "Europe", "France", "2020-04-15", 103573., 5497., 15729., 762., 
  1586.754, 84.215, 240.971, 11.674, "", "", "", "", "", "", "", 90.74, 
  6.5273512*^7, 122.578, 42., 19.718, 13.079, 38605.671, "", 86.06, 4.77, 
  30.1, 35.6, "", 5.98, 82.66}, {"FRA", "Europe", "France", "2020-04-16", 
  106206., 2633., 17167., 1438., 1627.092, 40.338, 263.001, 22.03, "", "", 
  "", "", "", "", "", 90.74, 6.5273512*^7, 122.578, 42., 19.718, 13.079, 
  38605.671, "", 86.06, 4.77, 30.1, 35.6, "", 5.98, 82.66}, 
 {"FRA", "Europe", "France", "2020-04-17", 108847., 2641., 17920., 753., 
  1667.552, 40.461, 274.537, 11.536, "", "", "", "", "", "", "", 90.74, 
  6.5273512*^7, 122.578, 42., 19.718, 13.079, 38605.671, "", 86.06, 4.77, 
  30.1, 35.6, "", 5.98, 82.66}, {"FRA", "Europe", "France", "2020-04-18", 
  109252., 405., 18681., 761., 1673.757, 6.205, 286.196, 11.659, "", "", "", 
  "", "", "", "", 90.74, 6.5273512*^7, 122.578, 42., 19.718, 13.079, 
  38605.671, "", 86.06, 4.77, 30.1, 35.6, "", 5.98, 82.66}, 
 {"FRA", "Europe", "France", "2020-04-19", 111821., 2569., 19323., 642., 
  1713.115, 39.357, 296.031, 9.836, "", "", "", "", "", "", "", 90.74, 
  6.5273512*^7, 122.578, 42., 19.718, 13.079, 38605.671, "", 86.06, 4.77, 
  30.1, 35.6, "", 5.98, 82.66}, {"FRA", "Europe", "France", "2020-04-20", 
  112606., 785., 19718., 395., 1725.141, 12.026, 302.083, 6.051, "", "", "", 
  "", "", "", "", 90.74, 6.5273512*^7, 122.578, 42., 19.718, 13.079, 
  38605.671, "", 86.06, 4.77, 30.1, 35.6, "", 5.98, 82.66}, 
 {"FRA", "Europe", "France", "2020-04-21", 114657., 2051., 20265., 547., 
  1756.562, 31.422, 310.463, 8.38, "", "", "", "", "", "", "", 90.74, 
  6.5273512*^7, 122.578, 42., 19.718, 13.079, 38605.671, "", 86.06, 4.77, 
  30.1, 35.6, "", 5.98, 82.66}, {"FRA", "Europe", "France", "2020-04-22", 
  117324., 2667., 20796., 531., 1797.421, 40.859, 318.598, 8.135, "", "", "", 
  "", "", "", "", 90.74, 6.5273512*^7, 122.578, 42., 19.718, 13.079, 
  38605.671, "", 86.06, 4.77, 30.1, 35.6, "", 5.98, 82.66}, 
 {"FRA", "Europe", "France", "2020-04-23", 119151., 1827., 21340., 544., 
  1825.411, 27.99, 326.932, 8.334, "", "", "", "", "", "", "", 90.74, 
  6.5273512*^7, 122.578, 42., 19.718, 13.079, 38605.671, "", 86.06, 4.77, 
  30.1, 35.6, "", 5.98, 82.66}, {"FRA", "Europe", "France", "2020-04-24", 
  120804., 1653., 21856., 516., 1850.735, 25.324, 334.837, 7.905, "", "", "", 
  "", "", "", "", 90.74, 6.5273512*^7, 122.578, 42., 19.718, 13.079, 
  38605.671, "", 86.06, 4.77, 30.1, 35.6, "", 5.98, 82.66}, 
 {"FRA", "Europe", "France", "2020-04-25", 122577., 1773., 22245., 389., 
  1877.898, 27.163, 340.797, 5.96, "", "", "", "", "", "", "", 90.74, 
  6.5273512*^7, 122.578, 42., 19.718, 13.079, 38605.671, "", 86.06, 4.77, 
  30.1, 35.6, "", 5.98, 82.66}, {"FRA", "Europe", "France", "2020-04-26", 
  124114., 1537., 22614., 369., 1901.445, 23.547, 346.45, 5.653, "", "", "", 
  "", "", "", "", 90.74, 6.5273512*^7, 122.578, 42., 19.718, 13.079, 
  38605.671, "", 86.06, 4.77, 30.1, 35.6, "", 5.98, 82.66}, 
 {"FRA", "Europe", "France", "2020-04-27", 124575., 461., 22856., 242., 
  1908.508, 7.063, 350.157, 3.707, "", "", "", "", "", "", "", 90.74, 
  6.5273512*^7, 122.578, 42., 19.718, 13.079, 38605.671, "", 86.06, 4.77, 
  30.1, 35.6, "", 5.98, 82.66}, {"FRA", "Europe", "France", "2020-04-28", 
  125770., 1195., 23293., 437., 1926.815, 18.308, 356.852, 6.695, "", "", "", 
  "", "", "", "", 90.74, 6.5273512*^7, 122.578, 42., 19.718, 13.079, 
  38605.671, "", 86.06, 4.77, 30.1, 35.6, "", 5.98, 82.66}, 
 {"FRA", "Europe", "France", "2020-04-29", 126835., 1065., 23660., 367., 
  1943.131, 16.316, 362.475, 5.622, "", "", "", "", "", "", "", 90.74, 
  6.5273512*^7, 122.578, 42., 19.718, 13.079, 38605.671, "", 86.06, 4.77, 
  30.1, 35.6, "", 5.98, 82.66}, {"FRA", "Europe", "France", "2020-04-30", 
  128442., 1607., 24087., 427., 1967.751, 24.619, 369.016, 6.542, "", "", "", 
  "", "", "", "", 90.74, 6.5273512*^7, 122.578, 42., 19.718, 13.079, 
  38605.671, "", 86.06, 4.77, 30.1, 35.6, "", 5.98, 82.66}, 
 {"FRA", "Europe", "France", "2020-05-01", 129581., 1139., 24376., 289., 
  1985.2, 17.45, 373.444, 4.428, "", "", "", "", "", "", "", 90.74, 
  6.5273512*^7, 122.578, 42., 19.718, 13.079, 38605.671, "", 86.06, 4.77, 
  30.1, 35.6, "", 5.98, 82.66}, {"FRA", "Europe", "France", "2020-05-02", 
  130185., 604., 24594., 218., 1994.454, 9.253, 376.784, 3.34, "", "", "", 
  "", "", "", "", 90.74, 6.5273512*^7, 122.578, 42., 19.718, 13.079, 
  38605.671, "", 86.06, 4.77, 30.1, 35.6, "", 5.98, 82.66}, 
 {"FRA", "Europe", "France", "2020-05-03", 130979., 794., 24760., 166., 
  2006.618, 12.164, 379.327, 2.543, "", "", "", "", "", "", "", 90.74, 
  6.5273512*^7, 122.578, 42., 19.718, 13.079, 38605.671, "", 86.06, 4.77, 
  30.1, 35.6, "", 5.98, 82.66}, {"FRA", "Europe", "France", "2020-05-04", 
  131287., 308., 24895., 135., 2011.337, 4.719, 381.395, 2.068, "", "", "", 
  "", "", "", "", 90.74, 6.5273512*^7, 122.578, 42., 19.718, 13.079, 
  38605.671, "", 86.06, 4.77, 30.1, 35.6, "", 5.98, 82.66}, 
 {"FRA", "Europe", "France", "2020-05-05", 131863., 576., 25201., 306., 
  2020.161, 8.824, 386.083, 4.688, "", "", "", "", "", "", "", 90.74, 
  6.5273512*^7, 122.578, 42., 19.718, 13.079, 38605.671, "", 86.06, 4.77, 
  30.1, 35.6, "", 5.98, 82.66}, {"FRA", "Europe", "France", "2020-05-06", 
  132967., 1104., 25531., 330., 2037.074, 16.913, 391.139, 5.056, "", "", "", 
  "", "", "", "", 90.74, 6.5273512*^7, 122.578, 42., 19.718, 13.079, 
  38605.671, "", 86.06, 4.77, 30.1, 35.6, "", 5.98, 82.66}, 
 {"FRA", "Europe", "France", "2020-05-07", 137150., 4183., 25809., 278., 
  2101.159, 64.084, 395.398, 4.259, "", "", "", "", "", "", "", 90.74, 
  6.5273512*^7, 122.578, 42., 19.718, 13.079, 38605.671, "", 86.06, 4.77, 
  30.1, 35.6, "", 5.98, 82.66}, {"FRA", "Europe", "France", "2020-05-08", 
  137779., 629., 25987., 178., 2110.795, 9.636, 398.125, 2.727, "", "", "", 
  "", "", "", "", 90.74, 6.5273512*^7, 122.578, 42., 19.718, 13.079, 
  38605.671, "", 86.06, 4.77, 30.1, 35.6, "", 5.98, 82.66}, 
 {"FRA", "Europe", "France", "2020-05-09", 138421., 642., 26230., 243., 
  2120.63, 9.836, 401.848, 3.723, "", "", "", "", "", "", "", 90.74, 
  6.5273512*^7, 122.578, 42., 19.718, 13.079, 38605.671, "", 86.06, 4.77, 
  30.1, 35.6, "", 5.98, 82.66}, {"FRA", "Europe", "France", "2020-05-10", 
  138854., 433., 26310., 80., 2127.264, 6.634, 403.073, 1.226, "", "", "", 
  "", "", "", "", 90.74, 6.5273512*^7, 122.578, 42., 19.718, 13.079, 
  38605.671, "", 86.06, 4.77, 30.1, 35.6, "", 5.98, 82.66}, 
 {"FRA", "Europe", "France", "2020-05-11", 139063., 209., 26380., 70., 
  2130.466, 3.202, 404.146, 1.072, "", "", "", "", "", "", "", 76.85, 
  6.5273512*^7, 122.578, 42., 19.718, 13.079, 38605.671, "", 86.06, 4.77, 
  30.1, 35.6, "", 5.98, 82.66}, {"FRA", "Europe", "France", "2020-05-12", 
  139519., 456., 26643., 263., 2137.452, 6.986, 408.175, 4.029, "", "", "", 
  "", "", "", "", 76.85, 6.5273512*^7, 122.578, 42., 19.718, 13.079, 
  38605.671, "", 86.06, 4.77, 30.1, 35.6, "", 5.98, 82.66}, 
 {"FRA", "Europe", "France", "2020-05-13", 140227., 708., 26991., 348., 
  2148.299, 10.847, 413.506, 5.331, "", "", "", "", "", "", "", 76.85, 
  6.5273512*^7, 122.578, 42., 19.718, 13.079, 38605.671, "", 86.06, 4.77, 
  30.1, 35.6, "", 5.98, 82.66}, {"FRA", "Europe", "France", "2020-05-14", 
  140734., 507., 27074., 83., 2156.066, 7.767, 414.778, 1.272, "", "", "", 
  "", "", "", "", 76.85, 6.5273512*^7, 122.578, 42., 19.718, 13.079, 
  38605.671, "", 86.06, 4.77, 30.1, 35.6, "", 5.98, 82.66}, 
 {"FRA", "Europe", "France", "2020-05-15", 141356., 622., 27425., 351., 
  2165.595, 9.529, 420.155, 5.377, "", "", "", "", "", "", "", 76.85, 
  6.5273512*^7, 122.578, 42., 19.718, 13.079, 38605.671, "", 86.06, 4.77, 
  30.1, 35.6, "", 5.98, 82.66}, {"FRA", "Europe", "France", "2020-05-16", 
  141919., 563., 27555., 130., 2174.22, 8.625, 422.147, 1.992, "", "", "", 
  "", "", "", "", 76.85, 6.5273512*^7, 122.578, 42., 19.718, 13.079, 
  38605.671, "", 86.06, 4.77, 30.1, 35.6, "", 5.98, 82.66}, 
 {"FRA", "Europe", "France", "2020-05-17", 142291., 372., 27643., 88., 
  2179.919, 5.699, 423.495, 1.348, "", "", "", "", "", "", "", 76.85, 
  6.5273512*^7, 122.578, 42., 19.718, 13.079, 38605.671, "", 86.06, 4.77, 
  30.1, 35.6, "", 5.98, 82.66}, {"FRA", "Europe", "France", "2020-05-18", 
  142411., 120., 27711., 68., 2181.758, 1.838, 424.537, 1.042, "", 30984., 
  "", 0.475, "", "", "people tested", 76.85, 6.5273512*^7, 122.578, 42., 
  19.718, 13.079, 38605.671, "", 86.06, 4.77, 30.1, 35.6, "", 5.98, 82.66}, 
 {"FRA", "Europe", "France", "2020-05-19", 142903., 492., 27897., 186., 
  2189.295, 7.538, 427.386, 2.85, "", 30984., "", 0.475, "", "", 
  "people tested", 76.85, 6.5273512*^7, 122.578, 42., 19.718, 13.079, 
  38605.671, "", 86.06, 4.77, 30.1, 35.6, "", 5.98, 82.66}, 
 {"FRA", "Europe", "France", "2020-05-20", 143427., 524., 28022., 125., 
  2197.323, 8.028, 429.301, 1.915, "", 30984., "", 0.475, "", "", 
  "people tested", 76.85, 6.5273512*^7, 122.578, 42., 19.718, 13.079, 
  38605.671, "", 86.06, 4.77, 30.1, 35.6, "", 5.98, 82.66}, 
 {"FRA", "Europe", "France", "2020-05-21", 143845., 418., 28132., 110., 
  2203.727, 6.404, 430.986, 1.685, "", 30984., "", 0.475, "", "", 
  "people tested", 76.85, 6.5273512*^7, 122.578, 42., 19.718, 13.079, 
  38605.671, "", 86.06, 4.77, 30.1, 35.6, "", 5.98, 82.66}, 
 {"FRA", "Europe", "France", "2020-05-22", 144163., 318., 28215., 83., 
  2208.599, 4.872, 432.258, 1.272, "", 30984., "", 0.475, "", "", 
  "people tested", 76.85, 6.5273512*^7, 122.578, 42., 19.718, 13.079, 
  38605.671, "", 86.06, 4.77, 30.1, 35.6, "", 5.98, 82.66}, 
 {"FRA", "Europe", "France", "2020-05-23", 144566., 403., 28289., 74., 
  2214.773, 6.174, 433.392, 1.134, "", 30984., "", 0.475, "", "", 
  "people tested", 76.85, 6.5273512*^7, 122.578, 42., 19.718, 13.079, 
  38605.671, "", 86.06, 4.77, 30.1, 35.6, "", 5.98, 82.66}, 
 {"FRA", "Europe", "France", "2020-05-24", 144806., 240., 28332., 43., 
  2218.45, 3.677, 434.05, 0.659, "", 33728., "", 0.517, 31376., 0.481, 
  "people tested", 76.85, 6.5273512*^7, 122.578, 42., 19.718, 13.079, 
  38605.671, "", 86.06, 4.77, 30.1, 35.6, "", 5.98, 82.66}, 
 {"FRA", "Europe", "France", "2020-05-25", 144921., 115., 28367., 35., 
  2220.211, 1.762, 434.587, 0.536, "", 33728., "", 0.517, 31768., 0.487, 
  "people tested", 76.85, 6.5273512*^7, 122.578, 42., 19.718, 13.079, 
  38605.671, "", 86.06, 4.77, 30.1, 35.6, "", 5.98, 82.66}, 
 {"FRA", "Europe", "France", "2020-05-26", 145279., 358., 28432., 65., 
  2225.696, 5.485, 435.583, 0.996, "", 33728., "", 0.517, 32160., 0.493, 
  "people tested", 75., 6.5273512*^7, 122.578, 42., 19.718, 13.079, 
  38605.671, "", 86.06, 4.77, 30.1, 35.6, "", 5.98, 82.66}, 
 {"FRA", "Europe", "France", "2020-05-27", 145555., 276., 28530., 98., 
  2229.924, 4.228, 437.084, 1.501, "", 33728., "", 0.517, 32552., 0.499, 
  "people tested", 75., 6.5273512*^7, 122.578, 42., 19.718, 13.079, 
  38605.671, "", 86.06, 4.77, 30.1, 35.6, "", 5.98, 82.66}, 
 {"FRA", "Europe", "France", "2020-05-28", 145746., 191., 28596., 66., 
  2232.851, 2.926, 438.095, 1.011, "", 33728., "", 0.517, 32944., 0.505, 
  "people tested", 75., 6.5273512*^7, 122.578, 42., 19.718, 13.079, 
  38605.671, "", 86.06, 4.77, 30.1, 35.6, "", 5.98, 82.66}, 
 {"FRA", "Europe", "France", "2020-05-29", 149071., 3325., 28662., 66., 
  2283.79, 50.939, 439.106, 1.011, "", 33728., "", 0.517, 33336., 0.511, 
  "people tested", 75., 6.5273512*^7, 122.578, 42., 19.718, 13.079, 
  38605.671, "", 86.06, 4.77, 30.1, 35.6, "", 5.98, 82.66}, 
 {"FRA", "Europe", "France", "2020-05-30", 149668., 597., 28714., 52., 
  2292.936, 9.146, 439.903, 0.797, "", 33728., "", 0.517, 33728., 0.517, 
  "people tested", 75., 6.5273512*^7, 122.578, 42., 19.718, 13.079, 
  38605.671, "", 86.06, 4.77, 30.1, 35.6, "", 5.98, 82.66}, 
 {"FRA", "Europe", "France", "2020-05-31", 151496., 1828., 28771., 57., 
  2320.941, 28.005, 440.776, 0.873, "", 27728., "", 0.425, 32871., 0.504, 
  "people tested", 75., 6.5273512*^7, 122.578, 42., 19.718, 13.079, 
  38605.671, "", 86.06, 4.77, 30.1, 35.6, "", 5.98, 82.66}, 
 {"FRA", "Europe", "France", "2020-06-01", 151753., 257., 28802., 31., 
  2324.879, 3.937, 441.251, 0.475, "", 27728., "", 0.425, 32014., 0.49, 
  "people tested", 75., 6.5273512*^7, 122.578, 42., 19.718, 13.079, 
  38605.671, "", 86.06, 4.77, 30.1, 35.6, "", 5.98, 82.66}, 
 {"FRA", "Europe", "France", "2020-06-02", 152091., 338., 28833., 31., 
  2330.057, 5.178, 441.726, 0.475, "", 27728., "", 0.425, 31157., 0.477, 
  "people tested", 65.74, 6.5273512*^7, 122.578, 42., 19.718, 13.079, 
  38605.671, "", 86.06, 4.77, 30.1, 35.6, "", 5.98, 82.66}, 
 {"FRA", "Europe", "France", "2020-06-03", 151325., -766., 28940., 107., 
  2318.322, -11.735, 443.365, 1.639, "", 27728., "", 0.425, 30299., 0.464, 
  "people tested", 65.74, 6.5273512*^7, 122.578, 42., 19.718, 13.079, 
  38605.671, "", 86.06, 4.77, 30.1, 35.6, "", 5.98, 82.66}, 
 {"FRA", "Europe", "France", "2020-06-04", 151677., 352., 29021., 81., 
  2323.714, 5.393, 444.606, 1.241, "", 27728., "", 0.425, 29442., 0.451, 
  "people tested", 65.74, 6.5273512*^7, 122.578, 42., 19.718, 13.079, 
  38605.671, "", 86.06, 4.77, 30.1, 35.6, "", 5.98, 82.66}, 
 {"FRA", "Europe", "France", "2020-06-05", 152444., 767., 29065., 44., 
  2335.465, 11.751, 445.28, 0.674, "", 27728., "", 0.425, 28585., 0.438, 
  "people tested", 65.74, 6.5273512*^7, 122.578, 42., 19.718, 13.079, 
  38605.671, "", 86.06, 4.77, 30.1, 35.6, "", 5.98, 82.66}, 
 {"FRA", "Europe", "France", "2020-06-06", 153055., 611., 29111., 46., 
  2344.826, 9.361, 445.985, 0.705, "", 27728., "", 0.425, 27728., 0.425, 
  "people tested", 65.74, 6.5273512*^7, 122.578, 42., 19.718, 13.079, 
  38605.671, "", 86.06, 4.77, 30.1, 35.6, "", 5.98, 82.66}, 
 {"FRA", "Europe", "France", "2020-06-07", 153634., 579., 29142., 31., 
  2353.696, 8.87, 446.46, 0.475, "", 30607., "", 0.469, 28139., 0.431, 
  "people tested", 65.74, 6.5273512*^7, 122.578, 42., 19.718, 13.079, 
  38605.671, "", 86.06, 4.77, 30.1, 35.6, "", 5.98, 82.66}, 
 {"FRA", "Europe", "France", "2020-06-08", 153977., 343., 29155., 13., 
  2358.951, 5.255, 446.659, 0.199, "", 30607., "", 0.469, 28551., 0.437, 
  "people tested", 65.74, 6.5273512*^7, 122.578, 42., 19.718, 13.079, 
  38605.671, "", 86.06, 4.77, 30.1, 35.6, "", 5.98, 82.66}, 
 {"FRA", "Europe", "France", "2020-06-09", 154188., 211., 29209., 54., 
  2362.183, 3.233, 447.486, 0.827, "", 30607., "", 0.469, 28962., 0.444, 
  "people tested", 65.74, 6.5273512*^7, 122.578, 42., 19.718, 13.079, 
  38605.671, "", 86.06, 4.77, 30.1, 35.6, "", 5.98, 82.66}, 
 {"FRA", "Europe", "France", "2020-06-10", 154591., 403., 29296., 87., 
  2368.357, 6.174, 448.819, 1.333, "", 30607., "", 0.469, 29373., 0.45, 
  "people tested", 65.74, 6.5273512*^7, 122.578, 42., 19.718, 13.079, 
  38605.671, "", 86.06, 4.77, 30.1, 35.6, "", 5.98, 82.66}, 
 {"FRA", "Europe", "France", "2020-06-11", 155136., 545., 29319., 23., 
  2376.707, 8.349, 449.171, 0.352, "", 30607., "", 0.469, 29784., 0.456, 
  "people tested", 65.74, 6.5273512*^7, 122.578, 42., 19.718, 13.079, 
  38605.671, "", 86.06, 4.77, 30.1, 35.6, "", 5.98, 82.66}, 
 {"FRA", "Europe", "France", "2020-06-12", 155561., 425., 29346., 27., 
  2383.218, 6.511, 449.585, 0.414, "", 30607., "", 0.469, 30196., 0.463, 
  "people tested", 65.74, 6.5273512*^7, 122.578, 42., 19.718, 13.079, 
  38605.671, "", 86.06, 4.77, 30.1, 35.6, "", 5.98, 82.66}, 
 {"FRA", "Europe", "France", "2020-06-13", 156287., 726., 29374., 28., 
  2394.34, 11.122, 450.014, 0.429, "", 30607., "", 0.469, 30607., 0.469, 
  "people tested", 65.74, 6.5273512*^7, 122.578, 42., 19.718, 13.079, 
  38605.671, "", 86.06, 4.77, 30.1, 35.6, "", 5.98, 82.66}, 
 {"FRA", "Europe", "France", "2020-06-14", 156813., 526., 29398., 24., 
  2402.399, 8.058, 450.382, 0.368, "", 30932., "", 0.474, 30653., 0.47, 
  "people tested", 65.74, 6.5273512*^7, 122.578, 42., 19.718, 13.079, 
  38605.671, "", 86.06, 4.77, 30.1, 35.6, "", 5.98, 82.66}, 
 {"FRA", "Europe", "France", "2020-06-15", 157220., 407., 29407., 9., 
  2408.634, 6.235, 450.52, 0.138, "", 30932., "", 0.474, 30700., 0.47, 
  "people tested", 65.74, 6.5273512*^7, 122.578, 42., 19.718, 13.079, 
  38605.671, "", 86.06, 4.77, 30.1, 35.6, "", 5.98, 82.66}, 
 {"FRA", "Europe", "France", "2020-06-16", 157372., 152., 29436., 29., 
  2410.963, 2.329, 450.964, 0.444, "", 30932., "", 0.474, 30746., 0.471, 
  "people tested", 65.74, 6.5273512*^7, 122.578, 42., 19.718, 13.079, 
  38605.671, "", 86.06, 4.77, 30.1, 35.6, "", 5.98, 82.66}, 
 {"FRA", "Europe", "France", "2020-06-17", 157716., 344., 29547., 111., 
  2416.233, 5.27, 452.664, 1.701, "", 30932., "", 0.474, 30793., 0.472, 
  "people tested", 65.74, 6.5273512*^7, 122.578, 42., 19.718, 13.079, 
  38605.671, "", 86.06, 4.77, 30.1, 35.6, "", 5.98, 82.66}, 
 {"FRA", "Europe", "France", "2020-06-18", 158174., 458., 29575., 28., 
  2423.249, 7.017, 453.093, 0.429, "", 30932., "", 0.474, 30839., 0.472, 
  "people tested", 65.74, 6.5273512*^7, 122.578, 42., 19.718, 13.079, 
  38605.671, "", 86.06, 4.77, 30.1, 35.6, "", 5.98, 82.66}, 
 {"FRA", "Europe", "France", "2020-06-19", 158641., 467., 29603., 28., 
  2430.404, 7.155, 453.522, 0.429, "", 30932., "", 0.474, 30886., 0.473, 
  "people tested", 65.74, 6.5273512*^7, 122.578, 42., 19.718, 13.079, 
  38605.671, "", 86.06, 4.77, 30.1, 35.6, "", 5.98, 82.66}, 
 {"FRA", "Europe", "France", "2020-06-20", 159452., 811., 29617., 14., 
  2442.829, 12.425, 453.737, 0.214, "", 30932., "", 0.474, 30932., 0.474, 
  "people tested", 65.74, 6.5273512*^7, 122.578, 42., 19.718, 13.079, 
  38605.671, "", 86.06, 4.77, 30.1, 35.6, "", 5.98, 82.66}, 
 {"FRA", "Europe", "France", "2020-06-21", 160093., 641., 29633., 16., 
  2452.649, 9.82, 453.982, 0.245, "", 33689., "", 0.516, 31326., 0.48, 
  "people tested", 65.74, 6.5273512*^7, 122.578, 42., 19.718, 13.079, 
  38605.671, "", 86.06, 4.77, 30.1, 35.6, "", 5.98, 82.66}, 
 {"FRA", "Europe", "France", "2020-06-22", 160377., 284., 29640., 7., 2457., 
  4.351, 454.089, 0.107, "", 33689., "", 0.516, 31720., 0.486, 
  "people tested", 55.56, 6.5273512*^7, 122.578, 42., 19.718, 13.079, 
  38605.671, "", 86.06, 4.77, 30.1, 35.6, "", 5.98, 82.66}, 
 {"FRA", "Europe", "France", "2020-06-23", 160750., 373., 29663., 23., 
  2462.714, 5.714, 454.442, 0.352, "", 33689., "", 0.516, 32114., 0.492, 
  "people tested", 55.56, 6.5273512*^7, 122.578, 42., 19.718, 13.079, 
  38605.671, "", 86.06, 4.77, 30.1, 35.6, "", 5.98, 82.66}, 
 {"FRA", "Europe", "France", "2020-06-24", 161267., 517., 29720., 57., 
  2470.635, 7.921, 455.315, 0.873, "", 33689., "", 0.516, 32507., 0.498, 
  "people tested", 55.56, 6.5273512*^7, 122.578, 42., 19.718, 13.079, 
  38605.671, "", 86.06, 4.77, 30.1, 35.6, "", 5.98, 82.66}, 
 {"FRA", "Europe", "France", "2020-06-25", 161348., 81., 29731., 11., 
  2471.876, 1.241, 455.483, 0.169, "", 33689., "", 0.516, 32901., 0.504, 
  "people tested", 55.56, 6.5273512*^7, 122.578, 42., 19.718, 13.079, 
  38605.671, "", 86.06, 4.77, 30.1, 35.6, "", 5.98, 82.66}, 
 {"FRA", "Europe", "France", "2020-06-26", 161348., 0., 29752., 21., 
  2471.876, 0., 455.805, 0.322, "", 33689., "", 0.516, 33295., 0.51, 
  "people tested", 55.56, 6.5273512*^7, 122.578, 42., 19.718, 13.079, 
  38605.671, "", 86.06, 4.77, 30.1, 35.6, "", 5.98, 82.66}, 
 {"FRA", "Europe", "France", "2020-06-27", 162936., 1588., 29778., 26., 
  2496.204, 24.328, 456.203, 0.398, "", 33689., "", 0.516, 33689., 0.516, 
  "people tested", 52.78, 6.5273512*^7, 122.578, 42., 19.718, 13.079, 
  38605.671, "", 86.06, 4.77, 30.1, 35.6, "", 5.98, 82.66}, 
 {"FRA", "Europe", "France", "2020-06-28", 162936., 0., 29778., 0., 2496.204, 
  0., 456.203, 0., "", "", "", "", "", "", "", 52.78, 6.5273512*^7, 122.578, 
  42., 19.718, 13.079, 38605.671, "", 86.06, 4.77, 30.1, 35.6, "", 5.98, 
  82.66}, {"FRA", "Europe", "France", "2020-06-29", 162936., 0., 29778., 0., 
  2496.204, 0., 456.203, 0., "", "", "", "", "", "", "", 52.78, 6.5273512*^7, 
  122.578, 42., 19.718, 13.079, 38605.671, "", 86.06, 4.77, 30.1, 35.6, "", 
  5.98, 82.66}, {"FRA", "Europe", "France", "2020-06-30", 164260., 1324., 
  29813., 35., 2516.488, 20.284, 456.74, 0.536, "", "", "", "", "", "", "", 
  52.78, 6.5273512*^7, 122.578, 42., 19.718, 13.079, 38605.671, "", 86.06, 
  4.77, 30.1, 35.6, "", 5.98, 82.66}, {"FRA", "Europe", "France", 
  "2020-07-01", 164801., 541., 29843., 30., 2524.776, 8.288, 457.199, 0.46, 
  "", "", "", "", "", "", "", 52.78, 6.5273512*^7, 122.578, 42., 19.718, 
  13.079, 38605.671, "", 86.06, 4.77, 30.1, 35.6, "", 5.98, 82.66}, 
 {"FRA", "Europe", "France", "2020-07-02", 165719., 918., 29861., 18., 
  2538.84, 14.064, 457.475, 0.276, "", "", "", "", "", "", "", 52.78, 
  6.5273512*^7, 122.578, 42., 19.718, 13.079, 38605.671, "", 86.06, 4.77, 
  30.1, 35.6, "", 5.98, 82.66}, {"FRA", "Europe", "France", "2020-07-03", 
  166378., 659., 29875., 14., 2548.936, 10.096, 457.689, 0.214, "", "", "", 
  "", "", "", "", 52.78, 6.5273512*^7, 122.578, 42., 19.718, 13.079, 
  38605.671, "", 86.06, 4.77, 30.1, 35.6, "", 5.98, 82.66}, 
 {"FRA", "Europe", "France", "2020-07-04", 166960., 582., 29893., 18., 
  2557.852, 8.916, 457.965, 0.276, "", "", "", "", "", "", "", 52.78, 
  6.5273512*^7, 122.578, 42., 19.718, 13.079, 38605.671, "", 86.06, 4.77, 
  30.1, 35.6, "", 5.98, 82.66}, {"FRA", "Europe", "France", "2020-07-05", 
  166960., 0., 29893., 0., 2557.852, 0., 457.965, 0., "", "", "", "", "", "", 
  "", 52.78, 6.5273512*^7, 122.578, 42., 19.718, 13.079, 38605.671, "", 
  86.06, 4.77, 30.1, 35.6, "", 5.98, 82.66}, {"FRA", "Europe", "France", 
  "2020-07-06", 166960., 0., 29893., 0., 2557.852, 0., 457.965, 0., "", "", 
  "", "", "", "", "", 52.78, 6.5273512*^7, 122.578, 42., 19.718, 13.079, 
  38605.671, "", 86.06, 4.77, 30.1, 35.6, "", 5.98, 82.66}, 
 {"FRA", "Europe", "France", "2020-07-07", 168335., 1375., 29920., 27., 
  2578.917, 21.065, 458.379, 0.414, "", "", "", "", "", "", "", "", 
  6.5273512*^7, 122.578, 42., 19.718, 13.079, 38605.671, "", 86.06, 4.77, 
  30.1, 35.6, "", 5.98, 82.66}, {"FRA", "Europe", "France", "2020-07-08", 
  168810., 475., 29933., 13., 2586.195, 7.277, 458.578, 0.199, "", "", "", 
  "", "", "", "", "", 6.5273512*^7, 122.578, 42., 19.718, 13.079, 38605.671, 
  "", 86.06, 4.77, 30.1, 35.6, "", 5.98, 82.66}, 
 {"PYF", "Oceania", "French Polynesia", "2020-03-19", 3., 3., 0., 0., 10.68, 
  10.68, 0., 0., "", "", "", "", "", "", "", "", 280904., 77.324, 32.7, 
  7.775, 4.593, "", "", "", 22.63, "", "", "", "", 77.66}, 
 {"PYF", "Oceania", "French Polynesia", "2020-03-20", 3., 0., 0., 0., 10.68, 
  0., 0., 0., "", "", "", "", "", "", "", "", 280904., 77.324, 32.7, 7.775, 
  4.593, "", "", "", 22.63, "", "", "", "", 77.66}, 
 {"PYF", "Oceania", "French Polynesia", "2020-03-21", 15., 12., 0., 0., 
  53.399, 42.719, 0., 0., "", "", "", "", "", "", "", "", 280904., 77.324, 
  32.7, 7.775, 4.593, "", "", "", 22.63, "", "", "", "", 77.66}, 
 {"PYF", "Oceania", "French Polynesia", "2020-03-22", 17., 2., 0., 0., 
  60.519, 7.12, 0., 0., "", "", "", "", "", "", "", "", 280904., 77.324, 
  32.7, 7.775, 4.593, "", "", "", 22.63, "", "", "", "", 77.66}, 
 {"PYF", "Oceania", "French Polynesia", "2020-03-23", 18., 1., 0., 0., 
  64.079, 3.56, 0., 0., "", "", "", "", "", "", "", "", 280904., 77.324, 
  32.7, 7.775, 4.593, "", "", "", 22.63, "", "", "", "", 77.66}, 
 {"PYF", "Oceania", "French Polynesia", "2020-03-24", 23., 5., 0., 0., 
  81.879, 17.8, 0., 0., "", "", "", "", "", "", "", "", 280904., 77.324, 
  32.7, 7.775, 4.593, "", "", "", 22.63, "", "", "", "", 77.66}, 
 {"PYF", "Oceania", "French Polynesia", "2020-03-25", 25., 2., 0., 0., 
  88.998, 7.12, 0., 0., "", "", "", "", "", "", "", "", 280904., 77.324, 
  32.7, 7.775, 4.593, "", "", "", 22.63, "", "", "", "", 77.66}, 
 {"PYF", "Oceania", "French Polynesia", "2020-03-26", 25., 0., 0., 0., 
  88.998, 0., 0., 0., "", "", "", "", "", "", "", "", 280904., 77.324, 32.7, 
  7.775, 4.593, "", "", "", 22.63, "", "", "", "", 77.66}, 
 {"PYF", "Oceania", "French Polynesia", "2020-03-27", 30., 5., 0., 0., 
  106.798, 17.8, 0., 0., "", "", "", "", "", "", "", "", 280904., 77.324, 
  32.7, 7.775, 4.593, "", "", "", 22.63, "", "", "", "", 77.66}, 
 {"PYF", "Oceania", "French Polynesia", "2020-03-28", 30., 0., 0., 0., 
  106.798, 0., 0., 0., "", "", "", "", "", "", "", "", 280904., 77.324, 32.7, 
  7.775, 4.593, "", "", "", 22.63, "", "", "", "", 77.66}, 
 {"PYF", "Oceania", "French Polynesia", "2020-03-29", 34., 4., 0., 0., 
  121.038, 14.24, 0., 0., "", "", "", "", "", "", "", "", 280904., 77.324, 
  32.7, 7.775, 4.593, "", "", "", 22.63, "", "", "", "", 77.66}, 
 {"PYF", "Oceania", "French Polynesia", "2020-03-30", 35., 1., 0., 0., 
  124.598, 3.56, 0., 0., "", "", "", "", "", "", "", "", 280904., 77.324, 
  32.7, 7.775, 4.593, "", "", "", 22.63, "", "", "", "", 77.66}, 
 {"PYF", "Oceania", "French Polynesia", "2020-03-31", 36., 1., 0., 0., 
  128.158, 3.56, 0., 0., "", "", "", "", "", "", "", "", 280904., 77.324, 
  32.7, 7.775, 4.593, "", "", "", 22.63, "", "", "", "", 77.66}, 
 {"PYF", "Oceania", "French Polynesia", "2020-04-01", 37., 1., 0., 0., 
  131.718, 3.56, 0., 0., "", "", "", "", "", "", "", "", 280904., 77.324, 
  32.7, 7.775, 4.593, "", "", "", 22.63, "", "", "", "", 77.66}, 
 {"PYF", "Oceania", "French Polynesia", "2020-04-02", 37., 0., 0., 0., 
  131.718, 0., 0., 0., "", "", "", "", "", "", "", "", 280904., 77.324, 32.7, 
  7.775, 4.593, "", "", "", 22.63, "", "", "", "", 77.66}, 
 {"PYF", "Oceania", "French Polynesia", "2020-04-03", 37., 0., 0., 0., 
  131.718, 0., 0., 0., "", "", "", "", "", "", "", "", 280904., 77.324, 32.7, 
  7.775, 4.593, "", "", "", 22.63, "", "", "", "", 77.66}, 
 {"PYF", "Oceania", "French Polynesia", "2020-04-04", 39., 2., 0., 0., 
  138.837, 7.12, 0., 0., "", "", "", "", "", "", "", "", 280904., 77.324, 
  32.7, 7.775, 4.593, "", "", "", 22.63, "", "", "", "", 77.66}, 
 {"PYF", "Oceania", "French Polynesia", "2020-04-05", 40., 1., 0., 0., 
  142.397, 3.56, 0., 0., "", "", "", "", "", "", "", "", 280904., 77.324, 
  32.7, 7.775, 4.593, "", "", "", 22.63, "", "", "", "", 77.66}, 
 {"PYF", "Oceania", "French Polynesia", "2020-04-06", 41., 1., 0., 0., 
  145.957, 3.56, 0., 0., "", "", "", "", "", "", "", "", 280904., 77.324, 
  32.7, 7.775, 4.593, "", "", "", 22.63, "", "", "", "", 77.66}, 
 {"PYF", "Oceania", "French Polynesia", "2020-04-07", 41., 0., 0., 0., 
  145.957, 0., 0., 0., "", "", "", "", "", "", "", "", 280904., 77.324, 32.7, 
  7.775, 4.593, "", "", "", 22.63, "", "", "", "", 77.66}, 
 {"PYF", "Oceania", "French Polynesia", "2020-04-08", 47., 6., 0., 0., 
  167.317, 21.36, 0., 0., "", "", "", "", "", "", "", "", 280904., 77.324, 
  32.7, 7.775, 4.593, "", "", "", 22.63, "", "", "", "", 77.66}, 
 {"PYF", "Oceania", "French Polynesia", "2020-04-09", 51., 4., 0., 0., 
  181.557, 14.24, 0., 0., "", "", "", "", "", "", "", "", 280904., 77.324, 
  32.7, 7.775, 4.593, "", "", "", 22.63, "", "", "", "", 77.66}, 
 {"PYF", "Oceania", "French Polynesia", "2020-04-10", 51., 0., 0., 0., 
  181.557, 0., 0., 0., "", "", "", "", "", "", "", "", 280904., 77.324, 32.7, 
  7.775, 4.593, "", "", "", 22.63, "", "", "", "", 77.66}, 
 {"PYF", "Oceania", "French Polynesia", "2020-04-11", 51., 0., 0., 0., 
  181.557, 0., 0., 0., "", "", "", "", "", "", "", "", 280904., 77.324, 32.7, 
  7.775, 4.593, "", "", "", 22.63, "", "", "", "", 77.66}, 
 {"PYF", "Oceania", "French Polynesia", "2020-04-12", 51., 0., 0., 0., 
  181.557, 0., 0., 0., "", "", "", "", "", "", "", "", 280904., 77.324, 32.7, 
  7.775, 4.593, "", "", "", 22.63, "", "", "", "", 77.66}, 
 {"PYF", "Oceania", "French Polynesia", "2020-04-13", 53., 2., 0., 0., 
  188.677, 7.12, 0., 0., "", "", "", "", "", "", "", "", 280904., 77.324, 
  32.7, 7.775, 4.593, "", "", "", 22.63, "", "", "", "", 77.66}, 
 {"PYF", "Oceania", "French Polynesia", "2020-04-14", 55., 2., 0., 0., 
  195.796, 7.12, 0., 0., "", "", "", "", "", "", "", "", 280904., 77.324, 
  32.7, 7.775, 4.593, "", "", "", 22.63, "", "", "", "", 77.66}, 
 {"PYF", "Oceania", "French Polynesia", "2020-04-15", 55., 0., 0., 0., 
  195.796, 0., 0., 0., "", "", "", "", "", "", "", "", 280904., 77.324, 32.7, 
  7.775, 4.593, "", "", "", 22.63, "", "", "", "", 77.66}, 
 {"PYF", "Oceania", "French Polynesia", "2020-04-16", 55., 0., 0., 0., 
  195.796, 0., 0., 0., "", "", "", "", "", "", "", "", 280904., 77.324, 32.7, 
  7.775, 4.593, "", "", "", 22.63, "", "", "", "", 77.66}, 
 {"PYF", "Oceania", "French Polynesia", "2020-04-17", 55., 0., 0., 0., 
  195.796, 0., 0., 0., "", "", "", "", "", "", "", "", 280904., 77.324, 32.7, 
  7.775, 4.593, "", "", "", 22.63, "", "", "", "", 77.66}, 
 {"PYF", "Oceania", "French Polynesia", "2020-04-18", 55., 0., 0., 0., 
  195.796, 0., 0., 0., "", "", "", "", "", "", "", "", 280904., 77.324, 32.7, 
  7.775, 4.593, "", "", "", 22.63, "", "", "", "", 77.66}, 
 {"PYF", "Oceania", "French Polynesia", "2020-04-19", 55., 0., 0., 0., 
  195.796, 0., 0., 0., "", "", "", "", "", "", "", "", 280904., 77.324, 32.7, 
  7.775, 4.593, "", "", "", 22.63, "", "", "", "", 77.66}, 
 {"PYF", "Oceania", "French Polynesia", "2020-04-20", 55., 0., 0., 0., 
  195.796, 0., 0., 0., "", "", "", "", "", "", "", "", 280904., 77.324, 32.7, 
  7.775, 4.593, "", "", "", 22.63, "", "", "", "", 77.66}, 
 {"PYF", "Oceania", "French Polynesia", "2020-04-21", 56., 1., 0., 0., 
  199.356, 3.56, 0., 0., "", "", "", "", "", "", "", "", 280904., 77.324, 
  32.7, 7.775, 4.593, "", "", "", 22.63, "", "", "", "", 77.66}, 
 {"PYF", "Oceania", "French Polynesia", "2020-04-22", 57., 1., 0., 0., 
  202.916, 3.56, 0., 0., "", "", "", "", "", "", "", "", 280904., 77.324, 
  32.7, 7.775, 4.593, "", "", "", 22.63, "", "", "", "", 77.66}, 
 {"PYF", "Oceania", "French Polynesia", "2020-04-23", 57., 0., 0., 0., 
  202.916, 0., 0., 0., "", "", "", "", "", "", "", "", 280904., 77.324, 32.7, 
  7.775, 4.593, "", "", "", 22.63, "", "", "", "", 77.66}, 
 {"PYF", "Oceania", "French Polynesia", "2020-04-24", 57., 0., 0., 0., 
  202.916, 0., 0., 0., "", "", "", "", "", "", "", "", 280904., 77.324, 32.7, 
  7.775, 4.593, "", "", "", 22.63, "", "", "", "", 77.66}, 
 {"PYF", "Oceania", "French Polynesia", "2020-04-25", 57., 0., 0., 0., 
  202.916, 0., 0., 0., "", "", "", "", "", "", "", "", 280904., 77.324, 32.7, 
  7.775, 4.593, "", "", "", 22.63, "", "", "", "", 77.66}, 
 {"PYF", "Oceania", "French Polynesia", "2020-04-26", 57., 0., 0., 0., 
  202.916, 0., 0., 0., "", "", "", "", "", "", "", "", 280904., 77.324, 32.7, 
  7.775, 4.593, "", "", "", 22.63, "", "", "", "", 77.66}, 
 {"PYF", "Oceania", "French Polynesia", "2020-04-27", 57., 0., 0., 0., 
  202.916, 0., 0., 0., "", "", "", "", "", "", "", "", 280904., 77.324, 32.7, 
  7.775, 4.593, "", "", "", 22.63, "", "", "", "", 77.66}, 
 {"PYF", "Oceania", "French Polynesia", "2020-04-28", 58., 1., 0., 0., 
  206.476, 3.56, 0., 0., "", "", "", "", "", "", "", "", 280904., 77.324, 
  32.7, 7.775, 4.593, "", "", "", 22.63, "", "", "", "", 77.66}, 
 {"PYF", "Oceania", "French Polynesia", "2020-04-29", 58., 0., 0., 0., 
  206.476, 0., 0., 0., "", "", "", "", "", "", "", "", 280904., 77.324, 32.7, 
  7.775, 4.593, "", "", "", 22.63, "", "", "", "", 77.66}, 
 {"PYF", "Oceania", "French Polynesia", "2020-04-30", 58., 0., 0., 0., 
  206.476, 0., 0., 0., "", "", "", "", "", "", "", "", 280904., 77.324, 32.7, 
  7.775, 4.593, "", "", "", 22.63, "", "", "", "", 77.66}, 
 {"PYF", "Oceania", "French Polynesia", "2020-05-01", 58., 0., 0., 0., 
  206.476, 0., 0., 0., "", "", "", "", "", "", "", "", 280904., 77.324, 32.7, 
  7.775, 4.593, "", "", "", 22.63, "", "", "", "", 77.66}, 
 {"PYF", "Oceania", "French Polynesia", "2020-05-02", 58., 0., 0., 0., 
  206.476, 0., 0., 0., "", "", "", "", "", "", "", "", 280904., 77.324, 32.7, 
  7.775, 4.593, "", "", "", 22.63, "", "", "", "", 77.66}, 
 {"PYF", "Oceania", "French Polynesia", "2020-05-03", 58., 0., 0., 0., 
  206.476, 0., 0., 0., "", "", "", "", "", "", "", "", 280904., 77.324, 32.7, 
  7.775, 4.593, "", "", "", 22.63, "", "", "", "", 77.66}, 
 {"PYF", "Oceania", "French Polynesia", "2020-05-04", 58., 0., 0., 0., 
  206.476, 0., 0., 0., "", "", "", "", "", "", "", "", 280904., 77.324, 32.7, 
  7.775, 4.593, "", "", "", 22.63, "", "", "", "", 77.66}, 
 {"PYF", "Oceania", "French Polynesia", "2020-05-05", 58., 0., 0., 0., 
  206.476, 0., 0., 0., "", "", "", "", "", "", "", "", 280904., 77.324, 32.7, 
  7.775, 4.593, "", "", "", 22.63, "", "", "", "", 77.66}, 
 {"PYF", "Oceania", "French Polynesia", "2020-05-06", 60., 2., 0., 0., 
  213.596, 7.12, 0., 0., "", "", "", "", "", "", "", "", 280904., 77.324, 
  32.7, 7.775, 4.593, "", "", "", 22.63, "", "", "", "", 77.66}, 
 {"PYF", "Oceania", "French Polynesia", "2020-05-07", 60., 0., 0., 0., 
  213.596, 0., 0., 0., "", "", "", "", "", "", "", "", 280904., 77.324, 32.7, 
  7.775, 4.593, "", "", "", 22.63, "", "", "", "", 77.66}, 
 {"PYF", "Oceania", "French Polynesia", "2020-05-08", 60., 0., 0., 0., 
  213.596, 0., 0., 0., "", "", "", "", "", "", "", "", 280904., 77.324, 32.7, 
  7.775, 4.593, "", "", "", 22.63, "", "", "", "", 77.66}, 
 {"PYF", "Oceania", "French Polynesia", "2020-05-09", 60., 0., 0., 0., 
  213.596, 0., 0., 0., "", "", "", "", "", "", "", "", 280904., 77.324, 32.7, 
  7.775, 4.593, "", "", "", 22.63, "", "", "", "", 77.66}, 
 {"PYF", "Oceania", "French Polynesia", "2020-05-10", 60., 0., 0., 0., 
  213.596, 0., 0., 0., "", "", "", "", "", "", "", "", 280904., 77.324, 32.7, 
  7.775, 4.593, "", "", "", 22.63, "", "", "", "", 77.66}, 
 {"PYF", "Oceania", "French Polynesia", "2020-05-11", 60., 0., 0., 0., 
  213.596, 0., 0., 0., "", "", "", "", "", "", "", "", 280904., 77.324, 32.7, 
  7.775, 4.593, "", "", "", 22.63, "", "", "", "", 77.66}, 
 {"PYF", "Oceania", "French Polynesia", "2020-05-12", 60., 0., 0., 0., 
  213.596, 0., 0., 0., "", "", "", "", "", "", "", "", 280904., 77.324, 32.7, 
  7.775, 4.593, "", "", "", 22.63, "", "", "", "", 77.66}, 
 {"PYF", "Oceania", "French Polynesia", "2020-05-13", 60., 0., 0., 0., 
  213.596, 0., 0., 0., "", "", "", "", "", "", "", "", 280904., 77.324, 32.7, 
  7.775, 4.593, "", "", "", 22.63, "", "", "", "", 77.66}, 
 {"PYF", "Oceania", "French Polynesia", "2020-05-14", 60., 0., 0., 0., 
  213.596, 0., 0., 0., "", "", "", "", "", "", "", "", 280904., 77.324, 32.7, 
  7.775, 4.593, "", "", "", 22.63, "", "", "", "", 77.66}, 
 {"PYF", "Oceania", "French Polynesia", "2020-05-15", 60., 0., 0., 0., 
  213.596, 0., 0., 0., "", "", "", "", "", "", "", "", 280904., 77.324, 32.7, 
  7.775, 4.593, "", "", "", 22.63, "", "", "", "", 77.66}, 
 {"PYF", "Oceania", "French Polynesia", "2020-05-16", 60., 0., 0., 0., 
  213.596, 0., 0., 0., "", "", "", "", "", "", "", "", 280904., 77.324, 32.7, 
  7.775, 4.593, "", "", "", 22.63, "", "", "", "", 77.66}, 
 {"PYF", "Oceania", "French Polynesia", "2020-05-17", 60., 0., 0., 0., 
  213.596, 0., 0., 0., "", "", "", "", "", "", "", "", 280904., 77.324, 32.7, 
  7.775, 4.593, "", "", "", 22.63, "", "", "", "", 77.66}, 
 {"PYF", "Oceania", "French Polynesia", "2020-05-18", 60., 0., 0., 0., 
  213.596, 0., 0., 0., "", "", "", "", "", "", "", "", 280904., 77.324, 32.7, 
  7.775, 4.593, "", "", "", 22.63, "", "", "", "", 77.66}, 
 {"PYF", "Oceania", "French Polynesia", "2020-05-19", 60., 0., 0., 0., 
  213.596, 0., 0., 0., "", "", "", "", "", "", "", "", 280904., 77.324, 32.7, 
  7.775, 4.593, "", "", "", 22.63, "", "", "", "", 77.66}, 
 {"PYF", "Oceania", "French Polynesia", "2020-05-20", 60., 0., 0., 0., 
  213.596, 0., 0., 0., "", "", "", "", "", "", "", "", 280904., 77.324, 32.7, 
  7.775, 4.593, "", "", "", 22.63, "", "", "", "", 77.66}, 
 {"PYF", "Oceania", "French Polynesia", "2020-05-21", 60., 0., 0., 0., 
  213.596, 0., 0., 0., "", "", "", "", "", "", "", "", 280904., 77.324, 32.7, 
  7.775, 4.593, "", "", "", 22.63, "", "", "", "", 77.66}, 
 {"PYF", "Oceania", "French Polynesia", "2020-05-22", 60., 0., 0., 0., 
  213.596, 0., 0., 0., "", "", "", "", "", "", "", "", 280904., 77.324, 32.7, 
  7.775, 4.593, "", "", "", 22.63, "", "", "", "", 77.66}, 
 {"PYF", "Oceania", "French Polynesia", "2020-05-23", 60., 0., 0., 0., 
  213.596, 0., 0., 0., "", "", "", "", "", "", "", "", 280904., 77.324, 32.7, 
  7.775, 4.593, "", "", "", 22.63, "", "", "", "", 77.66}, 
 {"PYF", "Oceania", "French Polynesia", "2020-05-24", 60., 0., 0., 0., 
  213.596, 0., 0., 0., "", "", "", "", "", "", "", "", 280904., 77.324, 32.7, 
  7.775, 4.593, "", "", "", 22.63, "", "", "", "", 77.66}, 
 {"PYF", "Oceania", "French Polynesia", "2020-05-25", 60., 0., 0., 0., 
  213.596, 0., 0., 0., "", "", "", "", "", "", "", "", 280904., 77.324, 32.7, 
  7.775, 4.593, "", "", "", 22.63, "", "", "", "", 77.66}, 
 {"PYF", "Oceania", "French Polynesia", "2020-05-26", 60., 0., 0., 0., 
  213.596, 0., 0., 0., "", "", "", "", "", "", "", "", 280904., 77.324, 32.7, 
  7.775, 4.593, "", "", "", 22.63, "", "", "", "", 77.66}, 
 {"PYF", "Oceania", "French Polynesia", "2020-05-27", 60., 0., 0., 0., 
  213.596, 0., 0., 0., "", "", "", "", "", "", "", "", 280904., 77.324, 32.7, 
  7.775, 4.593, "", "", "", 22.63, "", "", "", "", 77.66}, 
 {"PYF", "Oceania", "French Polynesia", "2020-05-28", 60., 0., 0., 0., 
  213.596, 0., 0., 0., "", "", "", "", "", "", "", "", 280904., 77.324, 32.7, 
  7.775, 4.593, "", "", "", 22.63, "", "", "", "", 77.66}, 
 {"PYF", "Oceania", "French Polynesia", "2020-05-29", 60., 0., 0., 0., 
  213.596, 0., 0., 0., "", "", "", "", "", "", "", "", 280904., 77.324, 32.7, 
  7.775, 4.593, "", "", "", 22.63, "", "", "", "", 77.66}, 
 {"PYF", "Oceania", "French Polynesia", "2020-05-30", 60., 0., 0., 0., 
  213.596, 0., 0., 0., "", "", "", "", "", "", "", "", 280904., 77.324, 32.7, 
  7.775, 4.593, "", "", "", 22.63, "", "", "", "", 77.66}, 
 {"PYF", "Oceania", "French Polynesia", "2020-05-31", 60., 0., 0., 0., 
  213.596, 0., 0., 0., "", "", "", "", "", "", "", "", 280904., 77.324, 32.7, 
  7.775, 4.593, "", "", "", 22.63, "", "", "", "", 77.66}, 
 {"PYF", "Oceania", "French Polynesia", "2020-06-01", 60., 0., 0., 0., 
  213.596, 0., 0., 0., "", "", "", "", "", "", "", "", 280904., 77.324, 32.7, 
  7.775, 4.593, "", "", "", 22.63, "", "", "", "", 77.66}, 
 {"PYF", "Oceania", "French Polynesia", "2020-06-02", 60., 0., 0., 0., 
  213.596, 0., 0., 0., "", "", "", "", "", "", "", "", 280904., 77.324, 32.7, 
  7.775, 4.593, "", "", "", 22.63, "", "", "", "", 77.66}, 
 {"PYF", "Oceania", "French Polynesia", "2020-06-03", 60., 0., 0., 0., 
  213.596, 0., 0., 0., "", "", "", "", "", "", "", "", 280904., 77.324, 32.7, 
  7.775, 4.593, "", "", "", 22.63, "", "", "", "", 77.66}, 
 {"PYF", "Oceania", "French Polynesia", "2020-06-04", 60., 0., 0., 0., 
  213.596, 0., 0., 0., "", "", "", "", "", "", "", "", 280904., 77.324, 32.7, 
  7.775, 4.593, "", "", "", 22.63, "", "", "", "", 77.66}, 
 {"PYF", "Oceania", "French Polynesia", "2020-06-05", 60., 0., 0., 0., 
  213.596, 0., 0., 0., "", "", "", "", "", "", "", "", 280904., 77.324, 32.7, 
  7.775, 4.593, "", "", "", 22.63, "", "", "", "", 77.66}, 
 {"PYF", "Oceania", "French Polynesia", "2020-06-06", 60., 0., 0., 0., 
  213.596, 0., 0., 0., "", "", "", "", "", "", "", "", 280904., 77.324, 32.7, 
  7.775, 4.593, "", "", "", 22.63, "", "", "", "", 77.66}, 
 {"PYF", "Oceania", "French Polynesia", "2020-06-07", 60., 0., 0., 0., 
  213.596, 0., 0., 0., "", "", "", "", "", "", "", "", 280904., 77.324, 32.7, 
  7.775, 4.593, "", "", "", 22.63, "", "", "", "", 77.66}, 
 {"PYF", "Oceania", "French Polynesia", "2020-06-08", 60., 0., 0., 0., 
  213.596, 0., 0., 0., "", "", "", "", "", "", "", "", 280904., 77.324, 32.7, 
  7.775, 4.593, "", "", "", 22.63, "", "", "", "", 77.66}, 
 {"PYF", "Oceania", "French Polynesia", "2020-06-09", 60., 0., 0., 0., 
  213.596, 0., 0., 0., "", "", "", "", "", "", "", "", 280904., 77.324, 32.7, 
  7.775, 4.593, "", "", "", 22.63, "", "", "", "", 77.66}, 
 {"PYF", "Oceania", "French Polynesia", "2020-06-10", 60., 0., 0., 0., 
  213.596, 0., 0., 0., "", "", "", "", "", "", "", "", 280904., 77.324, 32.7, 
  7.775, 4.593, "", "", "", 22.63, "", "", "", "", 77.66}, 
 {"PYF", "Oceania", "French Polynesia", "2020-06-11", 60., 0., 0., 0., 
  213.596, 0., 0., 0., "", "", "", "", "", "", "", "", 280904., 77.324, 32.7, 
  7.775, 4.593, "", "", "", 22.63, "", "", "", "", 77.66}, 
 {"PYF", "Oceania", "French Polynesia", "2020-06-12", 60., 0., 0., 0., 
  213.596, 0., 0., 0., "", "", "", "", "", "", "", "", 280904., 77.324, 32.7, 
  7.775, 4.593, "", "", "", 22.63, "", "", "", "", 77.66}, 
 {"PYF", "Oceania", "French Polynesia", "2020-06-13", 60., 0., 0., 0., 
  213.596, 0., 0., 0., "", "", "", "", "", "", "", "", 280904., 77.324, 32.7, 
  7.775, 4.593, "", "", "", 22.63, "", "", "", "", 77.66}, 
 {"PYF", "Oceania", "French Polynesia", "2020-06-14", 60., 0., 0., 0., 
  213.596, 0., 0., 0., "", "", "", "", "", "", "", "", 280904., 77.324, 32.7, 
  7.775, 4.593, "", "", "", 22.63, "", "", "", "", 77.66}, 
 {"PYF", "Oceania", "French Polynesia", "2020-06-15", 60., 0., 0., 0., 
  213.596, 0., 0., 0., "", "", "", "", "", "", "", "", 280904., 77.324, 32.7, 
  7.775, 4.593, "", "", "", 22.63, "", "", "", "", 77.66}, 
 {"PYF", "Oceania", "French Polynesia", "2020-06-16", 60., 0., 0., 0., 
  213.596, 0., 0., 0., "", "", "", "", "", "", "", "", 280904., 77.324, 32.7, 
  7.775, 4.593, "", "", "", 22.63, "", "", "", "", 77.66}, 
 {"PYF", "Oceania", "French Polynesia", "2020-06-17", 60., 0., 0., 0., 
  213.596, 0., 0., 0., "", "", "", "", "", "", "", "", 280904., 77.324, 32.7, 
  7.775, 4.593, "", "", "", 22.63, "", "", "", "", 77.66}, 
 {"PYF", "Oceania", "French Polynesia", "2020-06-18", 60., 0., 0., 0., 
  213.596, 0., 0., 0., "", "", "", "", "", "", "", "", 280904., 77.324, 32.7, 
  7.775, 4.593, "", "", "", 22.63, "", "", "", "", 77.66}, 
 {"PYF", "Oceania", "French Polynesia", "2020-06-19", 60., 0., 0., 0., 
  213.596, 0., 0., 0., "", "", "", "", "", "", "", "", 280904., 77.324, 32.7, 
  7.775, 4.593, "", "", "", 22.63, "", "", "", "", 77.66}, 
 {"PYF", "Oceania", "French Polynesia", "2020-06-20", 60., 0., 0., 0., 
  213.596, 0., 0., 0., "", "", "", "", "", "", "", "", 280904., 77.324, 32.7, 
  7.775, 4.593, "", "", "", 22.63, "", "", "", "", 77.66}, 
 {"PYF", "Oceania", "French Polynesia", "2020-06-21", 60., 0., 0., 0., 
  213.596, 0., 0., 0., "", "", "", "", "", "", "", "", 280904., 77.324, 32.7, 
  7.775, 4.593, "", "", "", 22.63, "", "", "", "", 77.66}, 
 {"PYF", "Oceania", "French Polynesia", "2020-06-22", 60., 0., 0., 0., 
  213.596, 0., 0., 0., "", "", "", "", "", "", "", "", 280904., 77.324, 32.7, 
  7.775, 4.593, "", "", "", 22.63, "", "", "", "", 77.66}, 
 {"PYF", "Oceania", "French Polynesia", "2020-06-23", 60., 0., 0., 0., 
  213.596, 0., 0., 0., "", "", "", "", "", "", "", "", 280904., 77.324, 32.7, 
  7.775, 4.593, "", "", "", 22.63, "", "", "", "", 77.66}, 
 {"PYF", "Oceania", "French Polynesia", "2020-06-24", 60., 0., 0., 0., 
  213.596, 0., 0., 0., "", "", "", "", "", "", "", "", 280904., 77.324, 32.7, 
  7.775, 4.593, "", "", "", 22.63, "", "", "", "", 77.66}, 
 {"PYF", "Oceania", "French Polynesia", "2020-06-25", 60., 0., 0., 0., 
  213.596, 0., 0., 0., "", "", "", "", "", "", "", "", 280904., 77.324, 32.7, 
  7.775, 4.593, "", "", "", 22.63, "", "", "", "", 77.66}, 
 {"PYF", "Oceania", "French Polynesia", "2020-06-26", 60., 0., 0., 0., 
  213.596, 0., 0., 0., "", "", "", "", "", "", "", "", 280904., 77.324, 32.7, 
  7.775, 4.593, "", "", "", 22.63, "", "", "", "", 77.66}, 
 {"PYF", "Oceania", "French Polynesia", "2020-06-27", 62., 2., 0., 0., 
  220.716, 7.12, 0., 0., "", "", "", "", "", "", "", "", 280904., 77.324, 
  32.7, 7.775, 4.593, "", "", "", 22.63, "", "", "", "", 77.66}, 
 {"PYF", "Oceania", "French Polynesia", "2020-06-28", 62., 0., 0., 0., 
  220.716, 0., 0., 0., "", "", "", "", "", "", "", "", 280904., 77.324, 32.7, 
  7.775, 4.593, "", "", "", 22.63, "", "", "", "", 77.66}, 
 {"PYF", "Oceania", "French Polynesia", "2020-06-29", 62., 0., 0., 0., 
  220.716, 0., 0., 0., "", "", "", "", "", "", "", "", 280904., 77.324, 32.7, 
  7.775, 4.593, "", "", "", 22.63, "", "", "", "", 77.66}, 
 {"PYF", "Oceania", "French Polynesia", "2020-06-30", 62., 0., 0., 0., 
  220.716, 0., 0., 0., "", "", "", "", "", "", "", "", 280904., 77.324, 32.7, 
  7.775, 4.593, "", "", "", 22.63, "", "", "", "", 77.66}, 
 {"PYF", "Oceania", "French Polynesia", "2020-07-01", 62., 0., 0., 0., 
  220.716, 0., 0., 0., "", "", "", "", "", "", "", "", 280904., 77.324, 32.7, 
  7.775, 4.593, "", "", "", 22.63, "", "", "", "", 77.66}, 
 {"PYF", "Oceania", "French Polynesia", "2020-07-02", 62., 0., 0., 0., 
  220.716, 0., 0., 0., "", "", "", "", "", "", "", "", 280904., 77.324, 32.7, 
  7.775, 4.593, "", "", "", 22.63, "", "", "", "", 77.66}, 
 {"PYF", "Oceania", "French Polynesia", "2020-07-03", 62., 0., 0., 0., 
  220.716, 0., 0., 0., "", "", "", "", "", "", "", "", 280904., 77.324, 32.7, 
  7.775, 4.593, "", "", "", 22.63, "", "", "", "", 77.66}, 
 {"PYF", "Oceania", "French Polynesia", "2020-07-04", 62., 0., 0., 0., 
  220.716, 0., 0., 0., "", "", "", "", "", "", "", "", 280904., 77.324, 32.7, 
  7.775, 4.593, "", "", "", 22.63, "", "", "", "", 77.66}, 
 {"PYF", "Oceania", "French Polynesia", "2020-07-05", 62., 0., 0., 0., 
  220.716, 0., 0., 0., "", "", "", "", "", "", "", "", 280904., 77.324, 32.7, 
  7.775, 4.593, "", "", "", 22.63, "", "", "", "", 77.66}, 
 {"PYF", "Oceania", "French Polynesia", "2020-07-06", 62., 0., 0., 0., 
  220.716, 0., 0., 0., "", "", "", "", "", "", "", "", 280904., 77.324, 32.7, 
  7.775, 4.593, "", "", "", 22.63, "", "", "", "", 77.66}, 
 {"PYF", "Oceania", "French Polynesia", "2020-07-07", 62., 0., 0., 0., 
  220.716, 0., 0., 0., "", "", "", "", "", "", "", "", 280904., 77.324, 32.7, 
  7.775, 4.593, "", "", "", 22.63, "", "", "", "", 77.66}, 
 {"PYF", "Oceania", "French Polynesia", "2020-07-08", 62., 0., 0., 0., 
  220.716, 0., 0., 0., "", "", "", "", "", "", "", "", 280904., 77.324, 32.7, 
  7.775, 4.593, "", "", "", 22.63, "", "", "", "", 77.66}, 
 {"GAB", "Africa", "Gabon", "2020-03-13", 1., 1., 0., 0., 0.449, 0.449, 0., 
  0., "", "", "", "", "", "", "", 33.33, 2.225728*^6, 7.859, 23.1, 4.45, 
  2.976, 16562.413, 3.4, 259.967, 7.2, "", "", "", 6.3, 66.47}, 
 {"GAB", "Africa", "Gabon", "2020-03-15", 1., 0., 0., 0., 0.449, 0., 0., 0., 
  "", "", "", "", "", "", "", 33.33, 2.225728*^6, 7.859, 23.1, 4.45, 2.976, 
  16562.413, 3.4, 259.967, 7.2, "", "", "", 6.3, 66.47}, 
 {"GAB", "Africa", "Gabon", "2020-03-16", 1., 0., 0., 0., 0.449, 0., 0., 0., 
  "", "", "", "", "", "", "", 44.44, 2.225728*^6, 7.859, 23.1, 4.45, 2.976, 
  16562.413, 3.4, 259.967, 7.2, "", "", "", 6.3, 66.47}, 
 {"GAB", "Africa", "Gabon", "2020-03-17", 1., 0., 0., 0., 0.449, 0., 0., 0., 
  "", "", "", "", "", "", "", 44.44, 2.225728*^6, 7.859, 23.1, 4.45, 2.976, 
  16562.413, 3.4, 259.967, 7.2, "", "", "", 6.3, 66.47}, 
 {"GAB", "Africa", "Gabon", "2020-03-18", 1., 0., 0., 0., 0.449, 0., 0., 0., 
  "", "", "", "", "", "", "", 44.44, 2.225728*^6, 7.859, 23.1, 4.45, 2.976, 
  16562.413, 3.4, 259.967, 7.2, "", "", "", 6.3, 66.47}, 
 {"GAB", "Africa", "Gabon", "2020-03-19", 3., 2., 0., 0., 1.348, 0.899, 0., 
  0., "", "", "", "", "", "", "", 44.44, 2.225728*^6, 7.859, 23.1, 4.45, 
  2.976, 16562.413, 3.4, 259.967, 7.2, "", "", "", 6.3, 66.47}, 
 {"GAB", "Africa", "Gabon", "2020-03-20", 3., 0., 0., 0., 1.348, 0., 0., 0., 
  "", "", "", "", "", "", "", 62.96, 2.225728*^6, 7.859, 23.1, 4.45, 2.976, 
  16562.413, 3.4, 259.967, 7.2, "", "", "", 6.3, 66.47}, 
 {"GAB", "Africa", "Gabon", "2020-03-21", 3., 0., 1., 1., 1.348, 0., 0.449, 
  0.449, "", "", "", "", "", "", "", 66.67, 2.225728*^6, 7.859, 23.1, 4.45, 
  2.976, 16562.413, 3.4, 259.967, 7.2, "", "", "", 6.3, 66.47}, 
 {"GAB", "Africa", "Gabon", "2020-03-22", 3., 0., 1., 0., 1.348, 0., 0.449, 
  0., "", "", "", "", "", "", "", 66.67, 2.225728*^6, 7.859, 23.1, 4.45, 
  2.976, 16562.413, 3.4, 259.967, 7.2, "", "", "", 6.3, 66.47}, 
 {"GAB", "Africa", "Gabon", "2020-03-23", 6., 3., 1., 0., 2.696, 1.348, 
  0.449, 0., "", "", "", "", "", "", "", 66.67, 2.225728*^6, 7.859, 23.1, 
  4.45, 2.976, 16562.413, 3.4, 259.967, 7.2, "", "", "", 6.3, 66.47}, 
 {"GAB", "Africa", "Gabon", "2020-03-24", 6., 0., 1., 0., 2.696, 0., 0.449, 
  0., "", "", "", "", "", "", "", 66.67, 2.225728*^6, 7.859, 23.1, 4.45, 
  2.976, 16562.413, 3.4, 259.967, 7.2, "", "", "", 6.3, 66.47}, 
 {"GAB", "Africa", "Gabon", "2020-03-25", 6., 0., 1., 0., 2.696, 0., 0.449, 
  0., "", "", "", "", "", "", "", 66.67, 2.225728*^6, 7.859, 23.1, 4.45, 
  2.976, 16562.413, 3.4, 259.967, 7.2, "", "", "", 6.3, 66.47}, 
 {"GAB", "Africa", "Gabon", "2020-03-26", 6., 0., 1., 0., 2.696, 0., 0.449, 
  0., "", "", "", "", "", "", "", 66.67, 2.225728*^6, 7.859, 23.1, 4.45, 
  2.976, 16562.413, 3.4, 259.967, 7.2, "", "", "", 6.3, 66.47}, 
 {"GAB", "Africa", "Gabon", "2020-03-27", 7., 1., 1., 0., 3.145, 0.449, 
  0.449, 0., "", "", "", "", "", "", "", 66.67, 2.225728*^6, 7.859, 23.1, 
  4.45, 2.976, 16562.413, 3.4, 259.967, 7.2, "", "", "", 6.3, 66.47}, 
 {"GAB", "Africa", "Gabon", "2020-03-28", 7., 0., 1., 0., 3.145, 0., 0.449, 
  0., "", "", "", "", "", "", "", 66.67, 2.225728*^6, 7.859, 23.1, 4.45, 
  2.976, 16562.413, 3.4, 259.967, 7.2, "", "", "", 6.3, 66.47}, 
 {"GAB", "Africa", "Gabon", "2020-03-29", 7., 0., 1., 0., 3.145, 0., 0.449, 
  0., "", "", "", "", "", "", "", 66.67, 2.225728*^6, 7.859, 23.1, 4.45, 
  2.976, 16562.413, 3.4, 259.967, 7.2, "", "", "", 6.3, 66.47}, 
 {"GAB", "Africa", "Gabon", "2020-03-30", 7., 0., 1., 0., 3.145, 0., 0.449, 
  0., "", "", "", "", "", "", "", 66.67, 2.225728*^6, 7.859, 23.1, 4.45, 
  2.976, 16562.413, 3.4, 259.967, 7.2, "", "", "", 6.3, 66.47}, 
 {"GAB", "Africa", "Gabon", "2020-03-31", 7., 0., 1., 0., 3.145, 0., 0.449, 
  0., "", "", "", "", "", "", "", 66.67, 2.225728*^6, 7.859, 23.1, 4.45, 
  2.976, 16562.413, 3.4, 259.967, 7.2, "", "", "", 6.3, 66.47}, 
 {"GAB", "Africa", "Gabon", "2020-04-01", 16., 9., 1., 0., 7.189, 4.044, 
  0.449, 0., "", "", "", "", "", "", "", 66.67, 2.225728*^6, 7.859, 23.1, 
  4.45, 2.976, 16562.413, 3.4, 259.967, 7.2, "", "", "", 6.3, 66.47}, 
 {"GAB", "Africa", "Gabon", "2020-04-02", 18., 2., 1., 0., 8.087, 0.899, 
  0.449, 0., "", "", "", "", "", "", "", 66.67, 2.225728*^6, 7.859, 23.1, 
  4.45, 2.976, 16562.413, 3.4, 259.967, 7.2, "", "", "", 6.3, 66.47}, 
 {"GAB", "Africa", "Gabon", "2020-04-03", 18., 0., 1., 0., 8.087, 0., 0.449, 
  0., "", "", "", "", "", "", "", 66.67, 2.225728*^6, 7.859, 23.1, 4.45, 
  2.976, 16562.413, 3.4, 259.967, 7.2, "", "", "", 6.3, 66.47}, 
 {"GAB", "Africa", "Gabon", "2020-04-04", 21., 3., 1., 0., 9.435, 1.348, 
  0.449, 0., "", "", "", "", "", "", "", 66.67, 2.225728*^6, 7.859, 23.1, 
  4.45, 2.976, 16562.413, 3.4, 259.967, 7.2, "", "", "", 6.3, 66.47}, 
 {"GAB", "Africa", "Gabon", "2020-04-05", 21., 0., 1., 0., 9.435, 0., 0.449, 
  0., "", "", "", "", "", "", "", 66.67, 2.225728*^6, 7.859, 23.1, 4.45, 
  2.976, 16562.413, 3.4, 259.967, 7.2, "", "", "", 6.3, 66.47}, 
 {"GAB", "Africa", "Gabon", "2020-04-06", 21., 0., 1., 0., 9.435, 0., 0.449, 
  0., "", "", "", "", "", "", "", 66.67, 2.225728*^6, 7.859, 23.1, 4.45, 
  2.976, 16562.413, 3.4, 259.967, 7.2, "", "", "", 6.3, 66.47}, 
 {"GAB", "Africa", "Gabon", "2020-04-07", 21., 0., 1., 0., 9.435, 0., 0.449, 
  0., "", "", "", "", "", "", "", 66.67, 2.225728*^6, 7.859, 23.1, 4.45, 
  2.976, 16562.413, 3.4, 259.967, 7.2, "", "", "", 6.3, 66.47}, 
 {"GAB", "Africa", "Gabon", "2020-04-08", 30., 9., 1., 0., 13.479, 4.044, 
  0.449, 0., "", "", "", "", "", "", "", 66.67, 2.225728*^6, 7.859, 23.1, 
  4.45, 2.976, 16562.413, 3.4, 259.967, 7.2, "", "", "", 6.3, 66.47}, 
 {"GAB", "Africa", "Gabon", "2020-04-09", 33., 3., 1., 0., 14.827, 1.348, 
  0.449, 0., "", "", "", "", "", "", "", 66.67, 2.225728*^6, 7.859, 23.1, 
  4.45, 2.976, 16562.413, 3.4, 259.967, 7.2, "", "", "", 6.3, 66.47}, 
 {"GAB", "Africa", "Gabon", "2020-04-10", 44., 11., 1., 0., 19.769, 4.942, 
  0.449, 0., "", "", "", "", "", "", "", 76.85, 2.225728*^6, 7.859, 23.1, 
  4.45, 2.976, 16562.413, 3.4, 259.967, 7.2, "", "", "", 6.3, 66.47}, 
 {"GAB", "Africa", "Gabon", "2020-04-11", 46., 2., 1., 0., 20.667, 0.899, 
  0.449, 0., "", "", "", "", "", "", "", 76.85, 2.225728*^6, 7.859, 23.1, 
  4.45, 2.976, 16562.413, 3.4, 259.967, 7.2, "", "", "", 6.3, 66.47}, 
 {"GAB", "Africa", "Gabon", "2020-04-12", 49., 3., 1., 0., 22.015, 1.348, 
  0.449, 0., "", "", "", "", "", "", "", 78.7, 2.225728*^6, 7.859, 23.1, 
  4.45, 2.976, 16562.413, 3.4, 259.967, 7.2, "", "", "", 6.3, 66.47}, 
 {"GAB", "Africa", "Gabon", "2020-04-13", 57., 8., 1., 0., 25.61, 3.594, 
  0.449, 0., "", "", "", "", "", "", "", 78.7, 2.225728*^6, 7.859, 23.1, 
  4.45, 2.976, 16562.413, 3.4, 259.967, 7.2, "", "", "", 6.3, 66.47}, 
 {"GAB", "Africa", "Gabon", "2020-04-14", 57., 0., 1., 0., 25.61, 0., 0.449, 
  0., "", "", "", "", "", "", "", 81.48, 2.225728*^6, 7.859, 23.1, 4.45, 
  2.976, 16562.413, 3.4, 259.967, 7.2, "", "", "", 6.3, 66.47}, 
 {"GAB", "Africa", "Gabon", "2020-04-15", 75., 18., 1., 0., 33.697, 8.087, 
  0.449, 0., "", "", "", "", "", "", "", 81.48, 2.225728*^6, 7.859, 23.1, 
  4.45, 2.976, 16562.413, 3.4, 259.967, 7.2, "", "", "", 6.3, 66.47}, 
 {"GAB", "Africa", "Gabon", "2020-04-16", 87., 12., 1., 0., 39.088, 5.391, 
  0.449, 0., "", "", "", "", "", "", "", 81.48, 2.225728*^6, 7.859, 23.1, 
  4.45, 2.976, 16562.413, 3.4, 259.967, 7.2, "", "", "", 6.3, 66.47}, 
 {"GAB", "Africa", "Gabon", "2020-04-17", 95., 8., 1., 0., 42.683, 3.594, 
  0.449, 0., "", "", "", "", "", "", "", 81.48, 2.225728*^6, 7.859, 23.1, 
  4.45, 2.976, 16562.413, 3.4, 259.967, 7.2, "", "", "", 6.3, 66.47}, 
 {"GAB", "Africa", "Gabon", "2020-04-18", 108., 13., 1., 0., 48.523, 5.841, 
  0.449, 0., "", "", "", "", "", "", "", 81.48, 2.225728*^6, 7.859, 23.1, 
  4.45, 2.976, 16562.413, 3.4, 259.967, 7.2, "", "", "", 6.3, 66.47}, 
 {"GAB", "Africa", "Gabon", "2020-04-19", 109., 1., 1., 0., 48.973, 0.449, 
  0.449, 0., "", "", "", "", "", "", "", 81.48, 2.225728*^6, 7.859, 23.1, 
  4.45, 2.976, 16562.413, 3.4, 259.967, 7.2, "", "", "", 6.3, 66.47}, 
 {"GAB", "Africa", "Gabon", "2020-04-20", 109., 0., 1., 0., 48.973, 0., 
  0.449, 0., "", "", "", "", "", "", "", 81.48, 2.225728*^6, 7.859, 23.1, 
  4.45, 2.976, 16562.413, 3.4, 259.967, 7.2, "", "", "", 6.3, 66.47}, 
 {"GAB", "Africa", "Gabon", "2020-04-21", 120., 11., 1., 0., 53.915, 4.942, 
  0.449, 0., "", "", "", "", "", "", "", 81.48, 2.225728*^6, 7.859, 23.1, 
  4.45, 2.976, 16562.413, 3.4, 259.967, 7.2, "", "", "", 6.3, 66.47}, 
 {"GAB", "Africa", "Gabon", "2020-04-22", 156., 36., 1., 0., 70.089, 16.174, 
  0.449, 0., "", "", "", "", "", "", "", 81.48, 2.225728*^6, 7.859, 23.1, 
  4.45, 2.976, 16562.413, 3.4, 259.967, 7.2, "", "", "", 6.3, 66.47}, 
 {"GAB", "Africa", "Gabon", "2020-04-23", 166., 10., 1., 0., 74.582, 4.493, 
  0.449, 0., "", "", "", "", "", "", "", 81.48, 2.225728*^6, 7.859, 23.1, 
  4.45, 2.976, 16562.413, 3.4, 259.967, 7.2, "", "", "", 6.3, 66.47}, 
 {"GAB", "Africa", "Gabon", "2020-04-24", 167., 1., 2., 1., 75.032, 0.449, 
  0.899, 0.449, "", "", "", "", "", "", "", 81.48, 2.225728*^6, 7.859, 23.1, 
  4.45, 2.976, 16562.413, 3.4, 259.967, 7.2, "", "", "", 6.3, 66.47}, 
 {"GAB", "Africa", "Gabon", "2020-04-25", 172., 5., 3., 1., 77.278, 2.246, 
  1.348, 0.449, "", "", "", "", "", "", "", 81.48, 2.225728*^6, 7.859, 23.1, 
  4.45, 2.976, 16562.413, 3.4, 259.967, 7.2, "", "", "", 6.3, 66.47}, 
 {"GAB", "Africa", "Gabon", "2020-04-26", 176., 4., 3., 0., 79.075, 1.797, 
  1.348, 0., "", "", "", "", "", "", "", 81.48, 2.225728*^6, 7.859, 23.1, 
  4.45, 2.976, 16562.413, 3.4, 259.967, 7.2, "", "", "", 6.3, 66.47}, 
 {"GAB", "Africa", "Gabon", "2020-04-27", 176., 0., 3., 0., 79.075, 0., 
  1.348, 0., "", "", "", "", "", "", "", 79.63, 2.225728*^6, 7.859, 23.1, 
  4.45, 2.976, 16562.413, 3.4, 259.967, 7.2, "", "", "", 6.3, 66.47}, 
 {"GAB", "Africa", "Gabon", "2020-04-28", 211., 35., 3., 0., 94.8, 15.725, 
  1.348, 0., "", "", "", "", "", "", "", 79.63, 2.225728*^6, 7.859, 23.1, 
  4.45, 2.976, 16562.413, 3.4, 259.967, 7.2, "", "", "", 6.3, 66.47}, 
 {"GAB", "Africa", "Gabon", "2020-04-29", 238., 27., 3., 0., 106.931, 12.131, 
  1.348, 0., "", "", "", "", "", "", "", 79.63, 2.225728*^6, 7.859, 23.1, 
  4.45, 2.976, 16562.413, 3.4, 259.967, 7.2, "", "", "", 6.3, 66.47}, 
 {"GAB", "Africa", "Gabon", "2020-04-30", 276., 38., 3., 0., 124.004, 17.073, 
  1.348, 0., "", "", "", "", "", "", "", 79.63, 2.225728*^6, 7.859, 23.1, 
  4.45, 2.976, 16562.413, 3.4, 259.967, 7.2, "", "", "", 6.3, 66.47}, 
 {"GAB", "Africa", "Gabon", "2020-05-01", 276., 0., 3., 0., 124.004, 0., 
  1.348, 0., "", "", "", "", "", "", "", 79.63, 2.225728*^6, 7.859, 23.1, 
  4.45, 2.976, 16562.413, 3.4, 259.967, 7.2, "", "", "", 6.3, 66.47}, 
 {"GAB", "Africa", "Gabon", "2020-05-02", 308., 32., 4., 1., 138.382, 14.377, 
  1.797, 0.449, "", "", "", "", "", "", "", 79.63, 2.225728*^6, 7.859, 23.1, 
  4.45, 2.976, 16562.413, 3.4, 259.967, 7.2, "", "", "", 6.3, 66.47}, 
 {"GAB", "Africa", "Gabon", "2020-05-03", 335., 27., 5., 1., 150.513, 12.131, 
  2.246, 0.449, "", "", "", "", "", "", "", 79.63, 2.225728*^6, 7.859, 23.1, 
  4.45, 2.976, 16562.413, 3.4, 259.967, 7.2, "", "", "", 6.3, 66.47}, 
 {"GAB", "Africa", "Gabon", "2020-05-04", 335., 0., 5., 0., 150.513, 0., 
  2.246, 0., "", "", "", "", "", "", "", 79.63, 2.225728*^6, 7.859, 23.1, 
  4.45, 2.976, 16562.413, 3.4, 259.967, 7.2, "", "", "", 6.3, 66.47}, 
 {"GAB", "Africa", "Gabon", "2020-05-05", 367., 32., 6., 1., 164.89, 14.377, 
  2.696, 0.449, "", "", "", "", "", "", "", 79.63, 2.225728*^6, 7.859, 23.1, 
  4.45, 2.976, 16562.413, 3.4, 259.967, 7.2, "", "", "", 6.3, 66.47}, 
 {"GAB", "Africa", "Gabon", "2020-05-06", 397., 30., 6., 0., 178.369, 13.479, 
  2.696, 0., "", "", "", "", "", "", "", 79.63, 2.225728*^6, 7.859, 23.1, 
  4.45, 2.976, 16562.413, 3.4, 259.967, 7.2, "", "", "", 6.3, 66.47}, 
 {"GAB", "Africa", "Gabon", "2020-05-07", 439., 42., 8., 2., 197.239, 18.87, 
  3.594, 0.899, "", "", "", "", "", "", "", 79.63, 2.225728*^6, 7.859, 23.1, 
  4.45, 2.976, 16562.413, 3.4, 259.967, 7.2, "", "", "", 6.3, 66.47}, 
 {"GAB", "Africa", "Gabon", "2020-05-08", 504., 65., 8., 0., 226.443, 29.204, 
  3.594, 0., "", "", "", "", "", "", "", 79.63, 2.225728*^6, 7.859, 23.1, 
  4.45, 2.976, 16562.413, 3.4, 259.967, 7.2, "", "", "", 6.3, 66.47}, 
 {"GAB", "Africa", "Gabon", "2020-05-09", 620., 116., 8., 0., 278.561, 
  52.118, 3.594, 0., "", "", "", "", "", "", "", 79.63, 2.225728*^6, 7.859, 
  23.1, 4.45, 2.976, 16562.413, 3.4, 259.967, 7.2, "", "", "", 6.3, 66.47}, 
 {"GAB", "Africa", "Gabon", "2020-05-10", 661., 41., 8., 0., 296.981, 18.421, 
  3.594, 0., "", "", "", "", "", "", "", 79.63, 2.225728*^6, 7.859, 23.1, 
  4.45, 2.976, 16562.413, 3.4, 259.967, 7.2, "", "", "", 6.3, 66.47}, 
 {"GAB", "Africa", "Gabon", "2020-05-11", 661., 0., 8., 0., 296.981, 0., 
  3.594, 0., "", "", "", "", "", "", "", 75., 2.225728*^6, 7.859, 23.1, 4.45, 
  2.976, 16562.413, 3.4, 259.967, 7.2, "", "", "", 6.3, 66.47}, 
 {"GAB", "Africa", "Gabon", "2020-05-12", 802., 141., 9., 1., 360.332, 63.35, 
  4.044, 0.449, "", "", "", "", "", "", "", 75., 2.225728*^6, 7.859, 23.1, 
  4.45, 2.976, 16562.413, 3.4, 259.967, 7.2, "", "", "", 6.3, 66.47}, 
 {"GAB", "Africa", "Gabon", "2020-05-13", 863., 61., 9., 0., 387.738, 27.407, 
  4.044, 0., "", "", "", "", "", "", "", 75., 2.225728*^6, 7.859, 23.1, 4.45, 
  2.976, 16562.413, 3.4, 259.967, 7.2, "", "", "", 6.3, 66.47}, 
 {"GAB", "Africa", "Gabon", "2020-05-14", 1004., 141., 9., 0., 451.088, 
  63.35, 4.044, 0., "", "", "", "", "", "", "", 80.56, 2.225728*^6, 7.859, 
  23.1, 4.45, 2.976, 16562.413, 3.4, 259.967, 7.2, "", "", "", 6.3, 66.47}, 
 {"GAB", "Africa", "Gabon", "2020-05-15", 1104., 100., 10., 1., 496.017, 
  44.929, 4.493, 0.449, "", "", "", "", "", "", "", 80.56, 2.225728*^6, 
  7.859, 23.1, 4.45, 2.976, 16562.413, 3.4, 259.967, 7.2, "", "", "", 6.3, 
  66.47}, {"GAB", "Africa", "Gabon", "2020-05-16", 1209., 105., 10., 0., 
  543.193, 47.176, 4.493, 0., "", "", "", "", "", "", "", 80.56, 2.225728*^6, 
  7.859, 23.1, 4.45, 2.976, 16562.413, 3.4, 259.967, 7.2, "", "", "", 6.3, 
  66.47}, {"GAB", "Africa", "Gabon", "2020-05-17", 1320., 111., 11., 1., 
  593.064, 49.871, 4.942, 0.449, "", "", "", "", "", "", "", 80.56, 
  2.225728*^6, 7.859, 23.1, 4.45, 2.976, 16562.413, 3.4, 259.967, 7.2, "", 
  "", "", 6.3, 66.47}, {"GAB", "Africa", "Gabon", "2020-05-18", 1320., 0., 
  11., 0., 593.064, 0., 4.942, 0., "", "", "", "", "", "", "", 80.56, 
  2.225728*^6, 7.859, 23.1, 4.45, 2.976, 16562.413, 3.4, 259.967, 7.2, "", 
  "", "", 6.3, 66.47}, {"GAB", "Africa", "Gabon", "2020-05-19", 1432., 112., 
  11., 0., 643.385, 50.321, 4.942, 0., "", "", "", "", "", "", "", 80.56, 
  2.225728*^6, 7.859, 23.1, 4.45, 2.976, 16562.413, 3.4, 259.967, 7.2, "", 
  "", "", 6.3, 66.47}, {"GAB", "Africa", "Gabon", "2020-05-20", 1502., 70., 
  12., 1., 674.835, 31.45, 5.391, 0.449, "", "", "", "", "", "", "", 80.56, 
  2.225728*^6, 7.859, 23.1, 4.45, 2.976, 16562.413, 3.4, 259.967, 7.2, "", 
  "", "", 6.3, 66.47}, {"GAB", "Africa", "Gabon", "2020-05-21", 1567., 65., 
  12., 0., 704.039, 29.204, 5.391, 0., "", "", "", "", "", "", "", 80.56, 
  2.225728*^6, 7.859, 23.1, 4.45, 2.976, 16562.413, 3.4, 259.967, 7.2, "", 
  "", "", 6.3, 66.47}, {"GAB", "Africa", "Gabon", "2020-05-22", 1567., 0., 
  12., 0., 704.039, 0., 5.391, 0., "", "", "", "", "", "", "", 80.56, 
  2.225728*^6, 7.859, 23.1, 4.45, 2.976, 16562.413, 3.4, 259.967, 7.2, "", 
  "", "", 6.3, 66.47}, {"GAB", "Africa", "Gabon", "2020-05-23", 1728., 161., 
  12., 0., 776.375, 72.336, 5.391, 0., "", "", "", "", "", "", "", 80.56, 
  2.225728*^6, 7.859, 23.1, 4.45, 2.976, 16562.413, 3.4, 259.967, 7.2, "", 
  "", "", 6.3, 66.47}, {"GAB", "Africa", "Gabon", "2020-05-24", 1934., 206., 
  12., 0., 868.929, 92.554, 5.391, 0., "", "", "", "", "", "", "", 80.56, 
  2.225728*^6, 7.859, 23.1, 4.45, 2.976, 16562.413, 3.4, 259.967, 7.2, "", 
  "", "", 6.3, 66.47}, {"GAB", "Africa", "Gabon", "2020-05-25", 1934., 0., 
  12., 0., 868.929, 0., 5.391, 0., "", "", "", "", "", "", "", 80.56, 
  2.225728*^6, 7.859, 23.1, 4.45, 2.976, 16562.413, 3.4, 259.967, 7.2, "", 
  "", "", 6.3, 66.47}, {"GAB", "Africa", "Gabon", "2020-05-26", 2135., 201., 
  14., 2., 959.237, 90.308, 6.29, 0.899, "", "", "", "", "", "", "", 80.56, 
  2.225728*^6, 7.859, 23.1, 4.45, 2.976, 16562.413, 3.4, 259.967, 7.2, "", 
  "", "", 6.3, 66.47}, {"GAB", "Africa", "Gabon", "2020-05-27", 2238., 103., 
  14., 0., 1005.514, 46.277, 6.29, 0., "", "", "", "", "", "", "", 80.56, 
  2.225728*^6, 7.859, 23.1, 4.45, 2.976, 16562.413, 3.4, 259.967, 7.2, "", 
  "", "", 6.3, 66.47}, {"GAB", "Africa", "Gabon", "2020-05-28", 2319., 81., 
  14., 0., 1041.906, 36.393, 6.29, 0., "", "", "", "", "", "", "", 80.56, 
  2.225728*^6, 7.859, 23.1, 4.45, 2.976, 16562.413, 3.4, 259.967, 7.2, "", 
  "", "", 6.3, 66.47}, {"GAB", "Africa", "Gabon", "2020-05-29", 2431., 112., 
  14., 0., 1092.227, 50.321, 6.29, 0., "", "", "", "", "", "", "", 80.56, 
  2.225728*^6, 7.859, 23.1, 4.45, 2.976, 16562.413, 3.4, 259.967, 7.2, "", 
  "", "", 6.3, 66.47}, {"GAB", "Africa", "Gabon", "2020-05-30", 2613., 182., 
  15., 1., 1173.998, 81.771, 6.739, 0.449, "", "", "", "", "", "", "", 80.56, 
  2.225728*^6, 7.859, 23.1, 4.45, 2.976, 16562.413, 3.4, 259.967, 7.2, "", 
  "", "", 6.3, 66.47}, {"GAB", "Africa", "Gabon", "2020-05-31", 2655., 42., 
  17., 2., 1192.868, 18.87, 7.638, 0.899, "", "", "", "", "", "", "", 80.56, 
  2.225728*^6, 7.859, 23.1, 4.45, 2.976, 16562.413, 3.4, 259.967, 7.2, "", 
  "", "", 6.3, 66.47}, {"GAB", "Africa", "Gabon", "2020-06-01", 2655., 0., 
  17., 0., 1192.868, 0., 7.638, 0., "", "", "", "", "", "", "", 80.56, 
  2.225728*^6, 7.859, 23.1, 4.45, 2.976, 16562.413, 3.4, 259.967, 7.2, "", 
  "", "", 6.3, 66.47}, {"GAB", "Africa", "Gabon", "2020-06-02", 2655., 0., 
  17., 0., 1192.868, 0., 7.638, 0., "", "", "", "", "", "", "", 80.56, 
  2.225728*^6, 7.859, 23.1, 4.45, 2.976, 16562.413, 3.4, 259.967, 7.2, "", 
  "", "", 6.3, 66.47}, {"GAB", "Africa", "Gabon", "2020-06-03", 2803., 148., 
  20., 3., 1259.363, 66.495, 8.986, 1.348, "", "", "", "", "", "", "", 80.56, 
  2.225728*^6, 7.859, 23.1, 4.45, 2.976, 16562.413, 3.4, 259.967, 7.2, "", 
  "", "", 6.3, 66.47}, {"GAB", "Africa", "Gabon", "2020-06-04", 2902., 99., 
  20., 0., 1303.843, 44.48, 8.986, 0., "", "", "", "", "", "", "", 80.56, 
  2.225728*^6, 7.859, 23.1, 4.45, 2.976, 16562.413, 3.4, 259.967, 7.2, "", 
  "", "", 6.3, 66.47}, {"GAB", "Africa", "Gabon", "2020-06-05", 2955., 53., 
  21., 1., 1327.655, 23.812, 9.435, 0.449, "", "", "", "", "", "", "", 80.56, 
  2.225728*^6, 7.859, 23.1, 4.45, 2.976, 16562.413, 3.4, 259.967, 7.2, "", 
  "", "", 6.3, 66.47}, {"GAB", "Africa", "Gabon", "2020-06-06", 3101., 146., 
  21., 0., 1393.252, 65.597, 9.435, 0., "", "", "", "", "", "", "", 80.56, 
  2.225728*^6, 7.859, 23.1, 4.45, 2.976, 16562.413, 3.4, 259.967, 7.2, "", 
  "", "", 6.3, 66.47}, {"GAB", "Africa", "Gabon", "2020-06-07", 3101., 0., 
  21., 0., 1393.252, 0., 9.435, 0., "", "", "", "", "", "", "", 80.56, 
  2.225728*^6, 7.859, 23.1, 4.45, 2.976, 16562.413, 3.4, 259.967, 7.2, "", 
  "", "", 6.3, 66.47}, {"GAB", "Africa", "Gabon", "2020-06-08", 3101., 0., 
  21., 0., 1393.252, 0., 9.435, 0., "", "", "", "", "", "", "", 80.56, 
  2.225728*^6, 7.859, 23.1, 4.45, 2.976, 16562.413, 3.4, 259.967, 7.2, "", 
  "", "", 6.3, 66.47}, {"GAB", "Africa", "Gabon", "2020-06-09", 3247., 146., 
  21., 0., 1458.849, 65.597, 9.435, 0., "", "", "", "", "", "", "", 69.44, 
  2.225728*^6, 7.859, 23.1, 4.45, 2.976, 16562.413, 3.4, 259.967, 7.2, "", 
  "", "", 6.3, 66.47}, {"GAB", "Africa", "Gabon", "2020-06-10", 3294., 47., 
  21., 0., 1479.965, 21.117, 9.435, 0., "", "", "", "", "", "", "", 69.44, 
  2.225728*^6, 7.859, 23.1, 4.45, 2.976, 16562.413, 3.4, 259.967, 7.2, "", 
  "", "", 6.3, 66.47}, {"GAB", "Africa", "Gabon", "2020-06-11", 3375., 81., 
  22., 1., 1516.358, 36.393, 9.884, 0.449, "", "", "", "", "", "", "", 69.44, 
  2.225728*^6, 7.859, 23.1, 4.45, 2.976, 16562.413, 3.4, 259.967, 7.2, "", 
  "", "", 6.3, 66.47}, {"GAB", "Africa", "Gabon", "2020-06-12", 3463., 88., 
  23., 1., 1555.895, 39.538, 10.334, 0.449, "", "", "", "", "", "", "", 
  69.44, 2.225728*^6, 7.859, 23.1, 4.45, 2.976, 16562.413, 3.4, 259.967, 7.2, 
  "", "", "", 6.3, 66.47}, {"GAB", "Africa", "Gabon", "2020-06-13", 3463., 
  0., 23., 0., 1555.895, 0., 10.334, 0., "", "", "", "", "", "", "", 69.44, 
  2.225728*^6, 7.859, 23.1, 4.45, 2.976, 16562.413, 3.4, 259.967, 7.2, "", 
  "", "", 6.3, 66.47}, {"GAB", "Africa", "Gabon", "2020-06-14", 3463., 0., 
  23., 0., 1555.895, 0., 10.334, 0., "", "", "", "", "", "", "", 69.44, 
  2.225728*^6, 7.859, 23.1, 4.45, 2.976, 16562.413, 3.4, 259.967, 7.2, "", 
  "", "", 6.3, 66.47}, {"GAB", "Africa", "Gabon", "2020-06-15", 3463., 0., 
  23., 0., 1555.895, 0., 10.334, 0., "", "", "", "", "", "", "", 58.33, 
  2.225728*^6, 7.859, 23.1, 4.45, 2.976, 16562.413, 3.4, 259.967, 7.2, "", 
  "", "", 6.3, 66.47}, {"GAB", "Africa", "Gabon", "2020-06-16", 4033., 570., 
  27., 4., 1811.991, 256.096, 12.131, 1.797, "", "", "", "", "", "", "", 
  58.33, 2.225728*^6, 7.859, 23.1, 4.45, 2.976, 16562.413, 3.4, 259.967, 7.2, 
  "", "", "", 6.3, 66.47}, {"GAB", "Africa", "Gabon", "2020-06-17", 4114., 
  81., 29., 2., 1848.384, 36.393, 13.029, 0.899, "", "", "", "", "", "", "", 
  58.33, 2.225728*^6, 7.859, 23.1, 4.45, 2.976, 16562.413, 3.4, 259.967, 7.2, 
  "", "", "", 6.3, 66.47}, {"GAB", "Africa", "Gabon", "2020-06-18", 4229., 
  115., 30., 1., 1900.052, 51.668, 13.479, 0.449, "", "", "", "", "", "", "", 
  69.44, 2.225728*^6, 7.859, 23.1, 4.45, 2.976, 16562.413, 3.4, 259.967, 7.2, 
  "", "", "", 6.3, 66.47}, {"GAB", "Africa", "Gabon", "2020-06-19", 4340., 
  111., 32., 2., 1949.924, 49.871, 14.377, 0.899, "", "", "", "", "", "", "", 
  69.44, 2.225728*^6, 7.859, 23.1, 4.45, 2.976, 16562.413, 3.4, 259.967, 7.2, 
  "", "", "", 6.3, 66.47}, {"GAB", "Africa", "Gabon", "2020-06-20", 4428., 
  88., 34., 2., 1989.461, 39.538, 15.276, 0.899, "", "", "", "", "", "", "", 
  69.44, 2.225728*^6, 7.859, 23.1, 4.45, 2.976, 16562.413, 3.4, 259.967, 7.2, 
  "", "", "", 6.3, 66.47}, {"GAB", "Africa", "Gabon", "2020-06-21", 4428., 
  0., 34., 0., 1989.461, 0., 15.276, 0., "", "", "", "", "", "", "", 69.44, 
  2.225728*^6, 7.859, 23.1, 4.45, 2.976, 16562.413, 3.4, 259.967, 7.2, "", 
  "", "", 6.3, 66.47}, {"GAB", "Africa", "Gabon", "2020-06-22", 4428., 0., 
  34., 0., 1989.461, 0., 15.276, 0., "", "", "", "", "", "", "", 69.44, 
  2.225728*^6, 7.859, 23.1, 4.45, 2.976, 16562.413, 3.4, 259.967, 7.2, "", 
  "", "", 6.3, 66.47}, {"GAB", "Africa", "Gabon", "2020-06-23", 4739., 311., 
  39., 5., 2129.191, 139.73, 17.522, 2.246, "", "", "", "", "", "", "", 
  69.44, 2.225728*^6, 7.859, 23.1, 4.45, 2.976, 16562.413, 3.4, 259.967, 7.2, 
  "", "", "", 6.3, 66.47}, {"GAB", "Africa", "Gabon", "2020-06-24", 4873., 
  134., 39., 0., 2189.396, 60.205, 17.522, 0., "", "", "", "", "", "", "", 
  69.44, 2.225728*^6, 7.859, 23.1, 4.45, 2.976, 16562.413, 3.4, 259.967, 7.2, 
  "", "", "", 6.3, 66.47}, {"GAB", "Africa", "Gabon", "2020-06-25", 4956., 
  83., 39., 0., 2226.687, 37.291, 17.522, 0., "", "", "", "", "", "", "", 
  69.44, 2.225728*^6, 7.859, 23.1, 4.45, 2.976, 16562.413, 3.4, 259.967, 7.2, 
  "", "", "", 6.3, 66.47}, {"GAB", "Africa", "Gabon", "2020-06-26", 5087., 
  131., 40., 1., 2285.544, 58.857, 17.972, 0.449, "", "", "", "", "", "", "", 
  69.44, 2.225728*^6, 7.859, 23.1, 4.45, 2.976, 16562.413, 3.4, 259.967, 7.2, 
  "", "", "", 6.3, 66.47}, {"GAB", "Africa", "Gabon", "2020-06-27", 5209., 
  122., 40., 0., 2340.358, 54.814, 17.972, 0., "", "", "", "", "", "", "", 
  69.44, 2.225728*^6, 7.859, 23.1, 4.45, 2.976, 16562.413, 3.4, 259.967, 7.2, 
  "", "", "", 6.3, 66.47}, {"GAB", "Africa", "Gabon", "2020-06-28", 5209., 
  0., 40., 0., 2340.358, 0., 17.972, 0., "", "", "", "", "", "", "", 69.44, 
  2.225728*^6, 7.859, 23.1, 4.45, 2.976, 16562.413, 3.4, 259.967, 7.2, "", 
  "", "", 6.3, 66.47}, {"GAB", "Africa", "Gabon", "2020-06-29", 5209., 0., 
  40., 0., 2340.358, 0., 17.972, 0., "", "", "", "", "", "", "", 69.44, 
  2.225728*^6, 7.859, 23.1, 4.45, 2.976, 16562.413, 3.4, 259.967, 7.2, "", 
  "", "", 6.3, 66.47}, {"GAB", "Africa", "Gabon", "2020-06-30", 5394., 185., 
  42., 2., 2423.477, 83.119, 18.87, 0.899, "", "", "", "", "", "", "", 69.44, 
  2.225728*^6, 7.859, 23.1, 4.45, 2.976, 16562.413, 3.4, 259.967, 7.2, "", 
  "", "", 6.3, 66.47}, {"GAB", "Africa", "Gabon", "2020-07-01", 5394., 0., 
  42., 0., 2423.477, 0., 18.87, 0., "", "", "", "", "", "", "", "", 
  2.225728*^6, 7.859, 23.1, 4.45, 2.976, 16562.413, 3.4, 259.967, 7.2, "", 
  "", "", 6.3, 66.47}, {"GAB", "Africa", "Gabon", "2020-07-02", 5513., 119., 
  42., 0., 2476.942, 53.466, 18.87, 0., "", "", "", "", "", "", "", "", 
  2.225728*^6, 7.859, 23.1, 4.45, 2.976, 16562.413, 3.4, 259.967, 7.2, "", 
  "", "", 6.3, 66.47}, {"GAB", "Africa", "Gabon", "2020-07-03", 5513., 0., 
  42., 0., 2476.942, 0., 18.87, 0., "", "", "", "", "", "", "", "", 
  2.225728*^6, 7.859, 23.1, 4.45, 2.976, 16562.413, 3.4, 259.967, 7.2, "", 
  "", "", 6.3, 66.47}, {"GAB", "Africa", "Gabon", "2020-07-04", 5620., 107., 
  44., 2., 2525.017, 48.074, 19.769, 0.899, "", "", "", "", "", "", "", "", 
  2.225728*^6, 7.859, 23.1, 4.45, 2.976, 16562.413, 3.4, 259.967, 7.2, "", 
  "", "", 6.3, 66.47}, {"GAB", "Africa", "Gabon", "2020-07-05", 5620., 0., 
  44., 0., 2525.017, 0., 19.769, 0., "", "", "", "", "", "", "", "", 
  2.225728*^6, 7.859, 23.1, 4.45, 2.976, 16562.413, 3.4, 259.967, 7.2, "", 
  "", "", 6.3, 66.47}, {"GAB", "Africa", "Gabon", "2020-07-06", 5620., 0., 
  44., 0., 2525.017, 0., 19.769, 0., "", "", "", "", "", "", "", "", 
  2.225728*^6, 7.859, 23.1, 4.45, 2.976, 16562.413, 3.4, 259.967, 7.2, "", 
  "", "", 6.3, 66.47}, {"GAB", "Africa", "Gabon", "2020-07-07", 5743., 123., 
  46., 2., 2580.279, 55.263, 20.667, 0.899, "", "", "", "", "", "", "", "", 
  2.225728*^6, 7.859, 23.1, 4.45, 2.976, 16562.413, 3.4, 259.967, 7.2, "", 
  "", "", 6.3, 66.47}, {"GAB", "Africa", "Gabon", "2020-07-08", 5743., 0., 
  46., 0., 2580.279, 0., 20.667, 0., "", "", "", "", "", "", "", "", 
  2.225728*^6, 7.859, 23.1, 4.45, 2.976, 16562.413, 3.4, 259.967, 7.2, "", 
  "", "", 6.3, 66.47}, {"GMB", "Africa", "Gambia", "2020-03-18", 1., 1., 0., 
  0., 0.414, 0.414, 0., 0., "", "", "", "", "", "", "", 49.07, 2.416664*^6, 
  207.566, 17.5, 2.339, 1.417, 1561.767, 10.1, 331.43, 1.91, 0.7, 31.2, 
  7.876, 1.1, 62.05}, {"GMB", "Africa", "Gambia", "2020-03-19", 1., 0., 0., 
  0., 0.414, 0., 0., 0., "", "", "", "", "", "", "", 49.07, 2.416664*^6, 
  207.566, 17.5, 2.339, 1.417, 1561.767, 10.1, 331.43, 1.91, 0.7, 31.2, 
  7.876, 1.1, 62.05}, {"GMB", "Africa", "Gambia", "2020-03-20", 1., 0., 0., 
  0., 0.414, 0., 0., 0., "", "", "", "", "", "", "", 57.41, 2.416664*^6, 
  207.566, 17.5, 2.339, 1.417, 1561.767, 10.1, 331.43, 1.91, 0.7, 31.2, 
  7.876, 1.1, 62.05}, {"GMB", "Africa", "Gambia", "2020-03-21", 1., 0., 0., 
  0., 0.414, 0., 0., 0., "", "", "", "", "", "", "", 57.41, 2.416664*^6, 
  207.566, 17.5, 2.339, 1.417, 1561.767, 10.1, 331.43, 1.91, 0.7, 31.2, 
  7.876, 1.1, 62.05}, {"GMB", "Africa", "Gambia", "2020-03-22", 1., 0., 0., 
  0., 0.414, 0., 0., 0., "", "", "", "", "", "", "", 57.41, 2.416664*^6, 
  207.566, 17.5, 2.339, 1.417, 1561.767, 10.1, 331.43, 1.91, 0.7, 31.2, 
  7.876, 1.1, 62.05}, {"GMB", "Africa", "Gambia", "2020-03-23", 1., 0., 0., 
  0., 0.414, 0., 0., 0., "", "", "", "", "", "", "", 60.19, 2.416664*^6, 
  207.566, 17.5, 2.339, 1.417, 1561.767, 10.1, 331.43, 1.91, 0.7, 31.2, 
  7.876, 1.1, 62.05}, {"GMB", "Africa", "Gambia", "2020-03-24", 2., 1., 1., 
  1., 0.828, 0.414, 0.414, 0.414, "", "", "", "", "", "", "", 60.19, 
  2.416664*^6, 207.566, 17.5, 2.339, 1.417, 1561.767, 10.1, 331.43, 1.91, 
  0.7, 31.2, 7.876, 1.1, 62.05}, {"GMB", "Africa", "Gambia", "2020-03-25", 
  3., 1., 1., 0., 1.241, 0.414, 0.414, 0., "", "", "", "", "", "", "", 60.19, 
  2.416664*^6, 207.566, 17.5, 2.339, 1.417, 1561.767, 10.1, 331.43, 1.91, 
  0.7, 31.2, 7.876, 1.1, 62.05}, {"GMB", "Africa", "Gambia", "2020-03-26", 
  3., 0., 1., 0., 1.241, 0., 0.414, 0., "", "", "", "", "", "", "", 60.19, 
  2.416664*^6, 207.566, 17.5, 2.339, 1.417, 1561.767, 10.1, 331.43, 1.91, 
  0.7, 31.2, 7.876, 1.1, 62.05}, {"GMB", "Africa", "Gambia", "2020-03-27", 
  3., 0., 1., 0., 1.241, 0., 0.414, 0., "", "", "", "", "", "", "", 73.15, 
  2.416664*^6, 207.566, 17.5, 2.339, 1.417, 1561.767, 10.1, 331.43, 1.91, 
  0.7, 31.2, 7.876, 1.1, 62.05}, {"GMB", "Africa", "Gambia", "2020-03-28", 
  3., 0., 1., 0., 1.241, 0., 0.414, 0., "", "", "", "", "", "", "", 78.7, 
  2.416664*^6, 207.566, 17.5, 2.339, 1.417, 1561.767, 10.1, 331.43, 1.91, 
  0.7, 31.2, 7.876, 1.1, 62.05}, {"GMB", "Africa", "Gambia", "2020-03-29", 
  3., 0., 1., 0., 1.241, 0., 0.414, 0., "", "", "", "", "", "", "", 78.7, 
  2.416664*^6, 207.566, 17.5, 2.339, 1.417, 1561.767, 10.1, 331.43, 1.91, 
  0.7, 31.2, 7.876, 1.1, 62.05}, {"GMB", "Africa", "Gambia", "2020-03-30", 
  3., 0., 1., 0., 1.241, 0., 0.414, 0., "", "", "", "", "", "", "", 78.7, 
  2.416664*^6, 207.566, 17.5, 2.339, 1.417, 1561.767, 10.1, 331.43, 1.91, 
  0.7, 31.2, 7.876, 1.1, 62.05}, {"GMB", "Africa", "Gambia", "2020-03-31", 
  4., 1., 1., 0., 1.655, 0.414, 0.414, 0., "", "", "", "", "", "", "", 78.7, 
  2.416664*^6, 207.566, 17.5, 2.339, 1.417, 1561.767, 10.1, 331.43, 1.91, 
  0.7, 31.2, 7.876, 1.1, 62.05}, {"GMB", "Africa", "Gambia", "2020-04-01", 
  4., 0., 1., 0., 1.655, 0., 0.414, 0., "", "", "", "", "", "", "", 78.7, 
  2.416664*^6, 207.566, 17.5, 2.339, 1.417, 1561.767, 10.1, 331.43, 1.91, 
  0.7, 31.2, 7.876, 1.1, 62.05}, {"GMB", "Africa", "Gambia", "2020-04-02", 
  4., 0., 1., 0., 1.655, 0., 0.414, 0., "", "", "", "", "", "", "", 78.7, 
  2.416664*^6, 207.566, 17.5, 2.339, 1.417, 1561.767, 10.1, 331.43, 1.91, 
  0.7, 31.2, 7.876, 1.1, 62.05}, {"GMB", "Africa", "Gambia", "2020-04-03", 
  4., 0., 1., 0., 1.655, 0., 0.414, 0., "", "", "", "", "", "", "", 78.7, 
  2.416664*^6, 207.566, 17.5, 2.339, 1.417, 1561.767, 10.1, 331.43, 1.91, 
  0.7, 31.2, 7.876, 1.1, 62.05}, {"GMB", "Africa", "Gambia", "2020-04-04", 
  4., 0., 1., 0., 1.655, 0., 0.414, 0., "", "", "", "", "", "", "", 78.7, 
  2.416664*^6, 207.566, 17.5, 2.339, 1.417, 1561.767, 10.1, 331.43, 1.91, 
  0.7, 31.2, 7.876, 1.1, 62.05}, {"GMB", "Africa", "Gambia", "2020-04-05", 
  4., 0., 1., 0., 1.655, 0., 0.414, 0., "", "", "", "", "", "", "", 78.7, 
  2.416664*^6, 207.566, 17.5, 2.339, 1.417, 1561.767, 10.1, 331.43, 1.91, 
  0.7, 31.2, 7.876, 1.1, 62.05}, {"GMB", "Africa", "Gambia", "2020-04-06", 
  4., 0., 1., 0., 1.655, 0., 0.414, 0., "", "", "", "", "", "", "", 78.7, 
  2.416664*^6, 207.566, 17.5, 2.339, 1.417, 1561.767, 10.1, 331.43, 1.91, 
  0.7, 31.2, 7.876, 1.1, 62.05}, {"GMB", "Africa", "Gambia", "2020-04-07", 
  4., 0., 1., 0., 1.655, 0., 0.414, 0., "", "", "", "", "", "", "", 78.7, 
  2.416664*^6, 207.566, 17.5, 2.339, 1.417, 1561.767, 10.1, 331.43, 1.91, 
  0.7, 31.2, 7.876, 1.1, 62.05}, {"GMB", "Africa", "Gambia", "2020-04-08", 
  4., 0., 1., 0., 1.655, 0., 0.414, 0., "", "", "", "", "", "", "", 78.7, 
  2.416664*^6, 207.566, 17.5, 2.339, 1.417, 1561.767, 10.1, 331.43, 1.91, 
  0.7, 31.2, 7.876, 1.1, 62.05}, {"GMB", "Africa", "Gambia", "2020-04-09", 
  4., 0., 1., 0., 1.655, 0., 0.414, 0., "", "", "", "", "", "", "", 78.7, 
  2.416664*^6, 207.566, 17.5, 2.339, 1.417, 1561.767, 10.1, 331.43, 1.91, 
  0.7, 31.2, 7.876, 1.1, 62.05}, {"GMB", "Africa", "Gambia", "2020-04-10", 
  4., 0., 1., 0., 1.655, 0., 0.414, 0., "", "", "", "", "", "", "", 78.7, 
  2.416664*^6, 207.566, 17.5, 2.339, 1.417, 1561.767, 10.1, 331.43, 1.91, 
  0.7, 31.2, 7.876, 1.1, 62.05}, {"GMB", "Africa", "Gambia", "2020-04-11", 
  4., 0., 1., 0., 1.655, 0., 0.414, 0., "", "", "", "", "", "", "", 78.7, 
  2.416664*^6, 207.566, 17.5, 2.339, 1.417, 1561.767, 10.1, 331.43, 1.91, 
  0.7, 31.2, 7.876, 1.1, 62.05}, {"GMB", "Africa", "Gambia", "2020-04-12", 
  9., 5., 1., 0., 3.724, 2.069, 0.414, 0., "", "", "", "", "", "", "", 78.7, 
  2.416664*^6, 207.566, 17.5, 2.339, 1.417, 1561.767, 10.1, 331.43, 1.91, 
  0.7, 31.2, 7.876, 1.1, 62.05}, {"GMB", "Africa", "Gambia", "2020-04-13", 
  9., 0., 1., 0., 3.724, 0., 0.414, 0., "", "", "", "", "", "", "", 78.7, 
  2.416664*^6, 207.566, 17.5, 2.339, 1.417, 1561.767, 10.1, 331.43, 1.91, 
  0.7, 31.2, 7.876, 1.1, 62.05}, {"GMB", "Africa", "Gambia", "2020-04-14", 
  9., 0., 1., 0., 3.724, 0., 0.414, 0., "", "", "", "", "", "", "", 78.7, 
  2.416664*^6, 207.566, 17.5, 2.339, 1.417, 1561.767, 10.1, 331.43, 1.91, 
  0.7, 31.2, 7.876, 1.1, 62.05}, {"GMB", "Africa", "Gambia", "2020-04-15", 
  9., 0., 1., 0., 3.724, 0., 0.414, 0., "", "", "", "", "", "", "", 78.7, 
  2.416664*^6, 207.566, 17.5, 2.339, 1.417, 1561.767, 10.1, 331.43, 1.91, 
  0.7, 31.2, 7.876, 1.1, 62.05}, {"GMB", "Africa", "Gambia", "2020-04-16", 
  9., 0., 1., 0., 3.724, 0., 0.414, 0., "", "", "", "", "", "", "", 78.7, 
  2.416664*^6, 207.566, 17.5, 2.339, 1.417, 1561.767, 10.1, 331.43, 1.91, 
  0.7, 31.2, 7.876, 1.1, 62.05}, {"GMB", "Africa", "Gambia", "2020-04-17", 
  9., 0., 1., 0., 3.724, 0., 0.414, 0., "", "", "", "", "", "", "", 78.7, 
  2.416664*^6, 207.566, 17.5, 2.339, 1.417, 1561.767, 10.1, 331.43, 1.91, 
  0.7, 31.2, 7.876, 1.1, 62.05}, {"GMB", "Africa", "Gambia", "2020-04-18", 
  9., 0., 1., 0., 3.724, 0., 0.414, 0., "", "", "", "", "", "", "", 78.7, 
  2.416664*^6, 207.566, 17.5, 2.339, 1.417, 1561.767, 10.1, 331.43, 1.91, 
  0.7, 31.2, 7.876, 1.1, 62.05}, {"GMB", "Africa", "Gambia", "2020-04-19", 
  9., 0., 1., 0., 3.724, 0., 0.414, 0., "", "", "", "", "", "", "", 78.7, 
  2.416664*^6, 207.566, 17.5, 2.339, 1.417, 1561.767, 10.1, 331.43, 1.91, 
  0.7, 31.2, 7.876, 1.1, 62.05}, {"GMB", "Africa", "Gambia", "2020-04-20", 
  10., 1., 1., 0., 4.138, 0.414, 0.414, 0., "", "", "", "", "", "", "", 78.7, 
  2.416664*^6, 207.566, 17.5, 2.339, 1.417, 1561.767, 10.1, 331.43, 1.91, 
  0.7, 31.2, 7.876, 1.1, 62.05}, {"GMB", "Africa", "Gambia", "2020-04-21", 
  10., 0., 1., 0., 4.138, 0., 0.414, 0., "", "", "", "", "", "", "", 78.7, 
  2.416664*^6, 207.566, 17.5, 2.339, 1.417, 1561.767, 10.1, 331.43, 1.91, 
  0.7, 31.2, 7.876, 1.1, 62.05}, {"GMB", "Africa", "Gambia", "2020-04-22", 
  10., 0., 1., 0., 4.138, 0., 0.414, 0., "", "", "", "", "", "", "", 78.7, 
  2.416664*^6, 207.566, 17.5, 2.339, 1.417, 1561.767, 10.1, 331.43, 1.91, 
  0.7, 31.2, 7.876, 1.1, 62.05}, {"GMB", "Africa", "Gambia", "2020-04-23", 
  10., 0., 1., 0., 4.138, 0., 0.414, 0., "", "", "", "", "", "", "", 78.7, 
  2.416664*^6, 207.566, 17.5, 2.339, 1.417, 1561.767, 10.1, 331.43, 1.91, 
  0.7, 31.2, 7.876, 1.1, 62.05}, {"GMB", "Africa", "Gambia", "2020-04-24", 
  10., 0., 1., 0., 4.138, 0., 0.414, 0., "", "", "", "", "", "", "", 78.7, 
  2.416664*^6, 207.566, 17.5, 2.339, 1.417, 1561.767, 10.1, 331.43, 1.91, 
  0.7, 31.2, 7.876, 1.1, 62.05}, {"GMB", "Africa", "Gambia", "2020-04-25", 
  10., 0., 1., 0., 4.138, 0., 0.414, 0., "", "", "", "", "", "", "", 78.7, 
  2.416664*^6, 207.566, 17.5, 2.339, 1.417, 1561.767, 10.1, 331.43, 1.91, 
  0.7, 31.2, 7.876, 1.1, 62.05}, {"GMB", "Africa", "Gambia", "2020-04-26", 
  10., 0., 1., 0., 4.138, 0., 0.414, 0., "", "", "", "", "", "", "", 78.7, 
  2.416664*^6, 207.566, 17.5, 2.339, 1.417, 1561.767, 10.1, 331.43, 1.91, 
  0.7, 31.2, 7.876, 1.1, 62.05}, {"GMB", "Africa", "Gambia", "2020-04-27", 
  10., 0., 1., 0., 4.138, 0., 0.414, 0., "", "", "", "", "", "", "", 78.7, 
  2.416664*^6, 207.566, 17.5, 2.339, 1.417, 1561.767, 10.1, 331.43, 1.91, 
  0.7, 31.2, 7.876, 1.1, 62.05}, {"GMB", "Africa", "Gambia", "2020-04-28", 
  10., 0., 1., 0., 4.138, 0., 0.414, 0., "", "", "", "", "", "", "", 78.7, 
  2.416664*^6, 207.566, 17.5, 2.339, 1.417, 1561.767, 10.1, 331.43, 1.91, 
  0.7, 31.2, 7.876, 1.1, 62.05}, {"GMB", "Africa", "Gambia", "2020-04-29", 
  10., 0., 1., 0., 4.138, 0., 0.414, 0., "", "", "", "", "", "", "", 78.7, 
  2.416664*^6, 207.566, 17.5, 2.339, 1.417, 1561.767, 10.1, 331.43, 1.91, 
  0.7, 31.2, 7.876, 1.1, 62.05}, {"GMB", "Africa", "Gambia", "2020-04-30", 
  11., 1., 1., 0., 4.552, 0.414, 0.414, 0., "", "", "", "", "", "", "", 78.7, 
  2.416664*^6, 207.566, 17.5, 2.339, 1.417, 1561.767, 10.1, 331.43, 1.91, 
  0.7, 31.2, 7.876, 1.1, 62.05}, {"GMB", "Africa", "Gambia", "2020-05-01", 
  12., 1., 1., 0., 4.966, 0.414, 0.414, 0., "", "", "", "", "", "", "", 78.7, 
  2.416664*^6, 207.566, 17.5, 2.339, 1.417, 1561.767, 10.1, 331.43, 1.91, 
  0.7, 31.2, 7.876, 1.1, 62.05}, {"GMB", "Africa", "Gambia", "2020-05-02", 
  12., 0., 1., 0., 4.966, 0., 0.414, 0., "", "", "", "", "", "", "", 78.7, 
  2.416664*^6, 207.566, 17.5, 2.339, 1.417, 1561.767, 10.1, 331.43, 1.91, 
  0.7, 31.2, 7.876, 1.1, 62.05}, {"GMB", "Africa", "Gambia", "2020-05-03", 
  17., 5., 1., 0., 7.034, 2.069, 0.414, 0., "", "", "", "", "", "", "", 78.7, 
  2.416664*^6, 207.566, 17.5, 2.339, 1.417, 1561.767, 10.1, 331.43, 1.91, 
  0.7, 31.2, 7.876, 1.1, 62.05}, {"GMB", "Africa", "Gambia", "2020-05-04", 
  17., 0., 1., 0., 7.034, 0., 0.414, 0., "", "", "", "", "", "", "", 78.7, 
  2.416664*^6, 207.566, 17.5, 2.339, 1.417, 1561.767, 10.1, 331.43, 1.91, 
  0.7, 31.2, 7.876, 1.1, 62.05}, {"GMB", "Africa", "Gambia", "2020-05-05", 
  17., 0., 1., 0., 7.034, 0., 0.414, 0., "", "", "", "", "", "", "", 78.7, 
  2.416664*^6, 207.566, 17.5, 2.339, 1.417, 1561.767, 10.1, 331.43, 1.91, 
  0.7, 31.2, 7.876, 1.1, 62.05}, {"GMB", "Africa", "Gambia", "2020-05-06", 
  17., 0., 1., 0., 7.034, 0., 0.414, 0., "", "", "", "", "", "", "", 78.7, 
  2.416664*^6, 207.566, 17.5, 2.339, 1.417, 1561.767, 10.1, 331.43, 1.91, 
  0.7, 31.2, 7.876, 1.1, 62.05}, {"GMB", "Africa", "Gambia", "2020-05-07", 
  17., 0., 1., 0., 7.034, 0., 0.414, 0., "", "", "", "", "", "", "", 78.7, 
  2.416664*^6, 207.566, 17.5, 2.339, 1.417, 1561.767, 10.1, 331.43, 1.91, 
  0.7, 31.2, 7.876, 1.1, 62.05}, {"GMB", "Africa", "Gambia", "2020-05-08", 
  18., 1., 1., 0., 7.448, 0.414, 0.414, 0., "", "", "", "", "", "", "", 78.7, 
  2.416664*^6, 207.566, 17.5, 2.339, 1.417, 1561.767, 10.1, 331.43, 1.91, 
  0.7, 31.2, 7.876, 1.1, 62.05}, {"GMB", "Africa", "Gambia", "2020-05-09", 
  20., 2., 1., 0., 8.276, 0.828, 0.414, 0., "", "", "", "", "", "", "", 78.7, 
  2.416664*^6, 207.566, 17.5, 2.339, 1.417, 1561.767, 10.1, 331.43, 1.91, 
  0.7, 31.2, 7.876, 1.1, 62.05}, {"GMB", "Africa", "Gambia", "2020-05-10", 
  20., 0., 1., 0., 8.276, 0., 0.414, 0., "", "", "", "", "", "", "", 78.7, 
  2.416664*^6, 207.566, 17.5, 2.339, 1.417, 1561.767, 10.1, 331.43, 1.91, 
  0.7, 31.2, 7.876, 1.1, 62.05}, {"GMB", "Africa", "Gambia", "2020-05-11", 
  20., 0., 1., 0., 8.276, 0., 0.414, 0., "", "", "", "", "", "", "", 78.7, 
  2.416664*^6, 207.566, 17.5, 2.339, 1.417, 1561.767, 10.1, 331.43, 1.91, 
  0.7, 31.2, 7.876, 1.1, 62.05}, {"GMB", "Africa", "Gambia", "2020-05-12", 
  22., 2., 1., 0., 9.103, 0.828, 0.414, 0., "", "", "", "", "", "", "", 78.7, 
  2.416664*^6, 207.566, 17.5, 2.339, 1.417, 1561.767, 10.1, 331.43, 1.91, 
  0.7, 31.2, 7.876, 1.1, 62.05}, {"GMB", "Africa", "Gambia", "2020-05-13", 
  23., 1., 1., 0., 9.517, 0.414, 0.414, 0., "", "", "", "", "", "", "", 78.7, 
  2.416664*^6, 207.566, 17.5, 2.339, 1.417, 1561.767, 10.1, 331.43, 1.91, 
  0.7, 31.2, 7.876, 1.1, 62.05}, {"GMB", "Africa", "Gambia", "2020-05-14", 
  23., 0., 1., 0., 9.517, 0., 0.414, 0., "", "", "", "", "", "", "", 78.7, 
  2.416664*^6, 207.566, 17.5, 2.339, 1.417, 1561.767, 10.1, 331.43, 1.91, 
  0.7, 31.2, 7.876, 1.1, 62.05}, {"GMB", "Africa", "Gambia", "2020-05-15", 
  23., 0., 1., 0., 9.517, 0., 0.414, 0., "", "", "", "", "", "", "", 78.7, 
  2.416664*^6, 207.566, 17.5, 2.339, 1.417, 1561.767, 10.1, 331.43, 1.91, 
  0.7, 31.2, 7.876, 1.1, 62.05}, {"GMB", "Africa", "Gambia", "2020-05-16", 
  23., 0., 1., 0., 9.517, 0., 0.414, 0., "", "", "", "", "", "", "", 78.7, 
  2.416664*^6, 207.566, 17.5, 2.339, 1.417, 1561.767, 10.1, 331.43, 1.91, 
  0.7, 31.2, 7.876, 1.1, 62.05}, {"GMB", "Africa", "Gambia", "2020-05-17", 
  23., 0., 1., 0., 9.517, 0., 0.414, 0., "", "", "", "", "", "", "", 78.7, 
  2.416664*^6, 207.566, 17.5, 2.339, 1.417, 1561.767, 10.1, 331.43, 1.91, 
  0.7, 31.2, 7.876, 1.1, 62.05}, {"GMB", "Africa", "Gambia", "2020-05-18", 
  23., 0., 1., 0., 9.517, 0., 0.414, 0., "", "", "", "", "", "", "", 77.78, 
  2.416664*^6, 207.566, 17.5, 2.339, 1.417, 1561.767, 10.1, 331.43, 1.91, 
  0.7, 31.2, 7.876, 1.1, 62.05}, {"GMB", "Africa", "Gambia", "2020-05-19", 
  24., 1., 1., 0., 9.931, 0.414, 0.414, 0., "", "", "", "", "", "", "", 
  77.78, 2.416664*^6, 207.566, 17.5, 2.339, 1.417, 1561.767, 10.1, 331.43, 
  1.91, 0.7, 31.2, 7.876, 1.1, 62.05}, {"GMB", "Africa", "Gambia", 
  "2020-05-20", 24., 0., 1., 0., 9.931, 0., 0.414, 0., "", "", "", "", "", 
  "", "", 77.78, 2.416664*^6, 207.566, 17.5, 2.339, 1.417, 1561.767, 10.1, 
  331.43, 1.91, 0.7, 31.2, 7.876, 1.1, 62.05}, 
 {"GMB", "Africa", "Gambia", "2020-05-21", 24., 0., 1., 0., 9.931, 0., 0.414, 
  0., "", "", "", "", "", "", "", 77.78, 2.416664*^6, 207.566, 17.5, 2.339, 
  1.417, 1561.767, 10.1, 331.43, 1.91, 0.7, 31.2, 7.876, 1.1, 62.05}, 
 {"GMB", "Africa", "Gambia", "2020-05-22", 24., 0., 1., 0., 9.931, 0., 0.414, 
  0., "", "", "", "", "", "", "", 77.78, 2.416664*^6, 207.566, 17.5, 2.339, 
  1.417, 1561.767, 10.1, 331.43, 1.91, 0.7, 31.2, 7.876, 1.1, 62.05}, 
 {"GMB", "Africa", "Gambia", "2020-05-23", 25., 1., 1., 0., 10.345, 0.414, 
  0.414, 0., "", "", "", "", "", "", "", 77.78, 2.416664*^6, 207.566, 17.5, 
  2.339, 1.417, 1561.767, 10.1, 331.43, 1.91, 0.7, 31.2, 7.876, 1.1, 62.05}, 
 {"GMB", "Africa", "Gambia", "2020-05-24", 25., 0., 1., 0., 10.345, 0., 
  0.414, 0., "", "", "", "", "", "", "", 77.78, 2.416664*^6, 207.566, 17.5, 
  2.339, 1.417, 1561.767, 10.1, 331.43, 1.91, 0.7, 31.2, 7.876, 1.1, 62.05}, 
 {"GMB", "Africa", "Gambia", "2020-05-25", 25., 0., 1., 0., 10.345, 0., 
  0.414, 0., "", "", "", "", "", "", "", 77.78, 2.416664*^6, 207.566, 17.5, 
  2.339, 1.417, 1561.767, 10.1, 331.43, 1.91, 0.7, 31.2, 7.876, 1.1, 62.05}, 
 {"GMB", "Africa", "Gambia", "2020-05-26", 25., 0., 1., 0., 10.345, 0., 
  0.414, 0., "", "", "", "", "", "", "", 77.78, 2.416664*^6, 207.566, 17.5, 
  2.339, 1.417, 1561.767, 10.1, 331.43, 1.91, 0.7, 31.2, 7.876, 1.1, 62.05}, 
 {"GMB", "Africa", "Gambia", "2020-05-27", 25., 0., 1., 0., 10.345, 0., 
  0.414, 0., "", "", "", "", "", "", "", 77.78, 2.416664*^6, 207.566, 17.5, 
  2.339, 1.417, 1561.767, 10.1, 331.43, 1.91, 0.7, 31.2, 7.876, 1.1, 62.05}, 
 {"GMB", "Africa", "Gambia", "2020-05-28", 25., 0., 1., 0., 10.345, 0., 
  0.414, 0., "", "", "", "", "", "", "", 77.78, 2.416664*^6, 207.566, 17.5, 
  2.339, 1.417, 1561.767, 10.1, 331.43, 1.91, 0.7, 31.2, 7.876, 1.1, 62.05}, 
 {"GMB", "Africa", "Gambia", "2020-05-29", 25., 0., 1., 0., 10.345, 0., 
  0.414, 0., "", "", "", "", "", "", "", 77.78, 2.416664*^6, 207.566, 17.5, 
  2.339, 1.417, 1561.767, 10.1, 331.43, 1.91, 0.7, 31.2, 7.876, 1.1, 62.05}, 
 {"GMB", "Africa", "Gambia", "2020-05-30", 25., 0., 1., 0., 10.345, 0., 
  0.414, 0., "", "", "", "", "", "", "", 77.78, 2.416664*^6, 207.566, 17.5, 
  2.339, 1.417, 1561.767, 10.1, 331.43, 1.91, 0.7, 31.2, 7.876, 1.1, 62.05}, 
 {"GMB", "Africa", "Gambia", "2020-05-31", 25., 0., 1., 0., 10.345, 0., 
  0.414, 0., "", "", "", "", "", "", "", 77.78, 2.416664*^6, 207.566, 17.5, 
  2.339, 1.417, 1561.767, 10.1, 331.43, 1.91, 0.7, 31.2, 7.876, 1.1, 62.05}, 
 {"GMB", "Africa", "Gambia", "2020-06-01", 25., 0., 1., 0., 10.345, 0., 
  0.414, 0., "", "", "", "", "", "", "", 77.78, 2.416664*^6, 207.566, 17.5, 
  2.339, 1.417, 1561.767, 10.1, 331.43, 1.91, 0.7, 31.2, 7.876, 1.1, 62.05}, 
 {"GMB", "Africa", "Gambia", "2020-06-02", 25., 0., 1., 0., 10.345, 0., 
  0.414, 0., "", "", "", "", "", "", "", 77.78, 2.416664*^6, 207.566, 17.5, 
  2.339, 1.417, 1561.767, 10.1, 331.43, 1.91, 0.7, 31.2, 7.876, 1.1, 62.05}, 
 {"GMB", "Africa", "Gambia", "2020-06-03", 26., 1., 1., 0., 10.759, 0.414, 
  0.414, 0., "", "", "", "", "", "", "", 77.78, 2.416664*^6, 207.566, 17.5, 
  2.339, 1.417, 1561.767, 10.1, 331.43, 1.91, 0.7, 31.2, 7.876, 1.1, 62.05}, 
 {"GMB", "Africa", "Gambia", "2020-06-04", 26., 0., 1., 0., 10.759, 0., 
  0.414, 0., "", "", "", "", "", "", "", 74.07, 2.416664*^6, 207.566, 17.5, 
  2.339, 1.417, 1561.767, 10.1, 331.43, 1.91, 0.7, 31.2, 7.876, 1.1, 62.05}, 
 {"GMB", "Africa", "Gambia", "2020-06-05", 26., 0., 1., 0., 10.759, 0., 
  0.414, 0., "", "", "", "", "", "", "", 74.07, 2.416664*^6, 207.566, 17.5, 
  2.339, 1.417, 1561.767, 10.1, 331.43, 1.91, 0.7, 31.2, 7.876, 1.1, 62.05}, 
 {"GMB", "Africa", "Gambia", "2020-06-06", 26., 0., 1., 0., 10.759, 0., 
  0.414, 0., "", "", "", "", "", "", "", 74.07, 2.416664*^6, 207.566, 17.5, 
  2.339, 1.417, 1561.767, 10.1, 331.43, 1.91, 0.7, 31.2, 7.876, 1.1, 62.05}, 
 {"GMB", "Africa", "Gambia", "2020-06-07", 26., 0., 1., 0., 10.759, 0., 
  0.414, 0., "", "", "", "", "", "", "", 74.07, 2.416664*^6, 207.566, 17.5, 
  2.339, 1.417, 1561.767, 10.1, 331.43, 1.91, 0.7, 31.2, 7.876, 1.1, 62.05}, 
 {"GMB", "Africa", "Gambia", "2020-06-08", 26., 0., 1., 0., 10.759, 0., 
  0.414, 0., "", "", "", "", "", "", "", 74.07, 2.416664*^6, 207.566, 17.5, 
  2.339, 1.417, 1561.767, 10.1, 331.43, 1.91, 0.7, 31.2, 7.876, 1.1, 62.05}, 
 {"GMB", "Africa", "Gambia", "2020-06-09", 28., 2., 1., 0., 11.586, 0.828, 
  0.414, 0., "", "", "", "", "", "", "", 74.07, 2.416664*^6, 207.566, 17.5, 
  2.339, 1.417, 1561.767, 10.1, 331.43, 1.91, 0.7, 31.2, 7.876, 1.1, 62.05}, 
 {"GMB", "Africa", "Gambia", "2020-06-10", 28., 0., 1., 0., 11.586, 0., 
  0.414, 0., "", "", "", "", "", "", "", 74.07, 2.416664*^6, 207.566, 17.5, 
  2.339, 1.417, 1561.767, 10.1, 331.43, 1.91, 0.7, 31.2, 7.876, 1.1, 62.05}, 
 {"GMB", "Africa", "Gambia", "2020-06-11", 28., 0., 1., 0., 11.586, 0., 
  0.414, 0., "", "", "", "", "", "", "", 74.07, 2.416664*^6, 207.566, 17.5, 
  2.339, 1.417, 1561.767, 10.1, 331.43, 1.91, 0.7, 31.2, 7.876, 1.1, 62.05}, 
 {"GMB", "Africa", "Gambia", "2020-06-12", 28., 0., 1., 0., 11.586, 0., 
  0.414, 0., "", "", "", "", "", "", "", 74.07, 2.416664*^6, 207.566, 17.5, 
  2.339, 1.417, 1561.767, 10.1, 331.43, 1.91, 0.7, 31.2, 7.876, 1.1, 62.05}, 
 {"GMB", "Africa", "Gambia", "2020-06-13", 28., 0., 1., 0., 11.586, 0., 
  0.414, 0., "", "", "", "", "", "", "", 74.07, 2.416664*^6, 207.566, 17.5, 
  2.339, 1.417, 1561.767, 10.1, 331.43, 1.91, 0.7, 31.2, 7.876, 1.1, 62.05}, 
 {"GMB", "Africa", "Gambia", "2020-06-14", 28., 0., 1., 0., 11.586, 0., 
  0.414, 0., "", "", "", "", "", "", "", 74.07, 2.416664*^6, 207.566, 17.5, 
  2.339, 1.417, 1561.767, 10.1, 331.43, 1.91, 0.7, 31.2, 7.876, 1.1, 62.05}, 
 {"GMB", "Africa", "Gambia", "2020-06-15", 28., 0., 1., 0., 11.586, 0., 
  0.414, 0., "", "", "", "", "", "", "", 74.07, 2.416664*^6, 207.566, 17.5, 
  2.339, 1.417, 1561.767, 10.1, 331.43, 1.91, 0.7, 31.2, 7.876, 1.1, 62.05}, 
 {"GMB", "Africa", "Gambia", "2020-06-16", 30., 2., 1., 0., 12.414, 0.828, 
  0.414, 0., "", "", "", "", "", "", "", 74.07, 2.416664*^6, 207.566, 17.5, 
  2.339, 1.417, 1561.767, 10.1, 331.43, 1.91, 0.7, 31.2, 7.876, 1.1, 62.05}, 
 {"GMB", "Africa", "Gambia", "2020-06-17", 34., 4., 1., 0., 14.069, 1.655, 
  0.414, 0., "", "", "", "", "", "", "", 74.07, 2.416664*^6, 207.566, 17.5, 
  2.339, 1.417, 1561.767, 10.1, 331.43, 1.91, 0.7, 31.2, 7.876, 1.1, 62.05}, 
 {"GMB", "Africa", "Gambia", "2020-06-18", 34., 0., 1., 0., 14.069, 0., 
  0.414, 0., "", "", "", "", "", "", "", 74.07, 2.416664*^6, 207.566, 17.5, 
  2.339, 1.417, 1561.767, 10.1, 331.43, 1.91, 0.7, 31.2, 7.876, 1.1, 62.05}, 
 {"GMB", "Africa", "Gambia", "2020-06-19", 36., 2., 1., 0., 14.897, 0.828, 
  0.414, 0., "", "", "", "", "", "", "", 74.07, 2.416664*^6, 207.566, 17.5, 
  2.339, 1.417, 1561.767, 10.1, 331.43, 1.91, 0.7, 31.2, 7.876, 1.1, 62.05}, 
 {"GMB", "Africa", "Gambia", "2020-06-20", 36., 0., 1., 0., 14.897, 0., 
  0.414, 0., "", "", "", "", "", "", "", 74.07, 2.416664*^6, 207.566, 17.5, 
  2.339, 1.417, 1561.767, 10.1, 331.43, 1.91, 0.7, 31.2, 7.876, 1.1, 62.05}, 
 {"GMB", "Africa", "Gambia", "2020-06-21", 37., 1., 2., 1., 15.31, 0.414, 
  0.828, 0.414, "", "", "", "", "", "", "", 74.07, 2.416664*^6, 207.566, 
  17.5, 2.339, 1.417, 1561.767, 10.1, 331.43, 1.91, 0.7, 31.2, 7.876, 1.1, 
  62.05}, {"GMB", "Africa", "Gambia", "2020-06-22", 37., 0., 2., 0., 15.31, 
  0., 0.828, 0., "", "", "", "", "", "", "", 74.07, 2.416664*^6, 207.566, 
  17.5, 2.339, 1.417, 1561.767, 10.1, 331.43, 1.91, 0.7, 31.2, 7.876, 1.1, 
  62.05}, {"GMB", "Africa", "Gambia", "2020-06-23", 41., 4., 2., 0., 16.966, 
  1.655, 0.828, 0., "", "", "", "", "", "", "", 74.07, 2.416664*^6, 207.566, 
  17.5, 2.339, 1.417, 1561.767, 10.1, 331.43, 1.91, 0.7, 31.2, 7.876, 1.1, 
  62.05}, {"GMB", "Africa", "Gambia", "2020-06-24", 42., 1., 2., 0., 17.379, 
  0.414, 0.828, 0., "", "", "", "", "", "", "", 74.07, 2.416664*^6, 207.566, 
  17.5, 2.339, 1.417, 1561.767, 10.1, 331.43, 1.91, 0.7, 31.2, 7.876, 1.1, 
  62.05}, {"GMB", "Africa", "Gambia", "2020-06-25", 42., 0., 2., 0., 17.379, 
  0., 0.828, 0., "", "", "", "", "", "", "", 74.07, 2.416664*^6, 207.566, 
  17.5, 2.339, 1.417, 1561.767, 10.1, 331.43, 1.91, 0.7, 31.2, 7.876, 1.1, 
  62.05}, {"GMB", "Africa", "Gambia", "2020-06-26", 43., 1., 2., 0., 17.793, 
  0.414, 0.828, 0., "", "", "", "", "", "", "", 74.07, 2.416664*^6, 207.566, 
  17.5, 2.339, 1.417, 1561.767, 10.1, 331.43, 1.91, 0.7, 31.2, 7.876, 1.1, 
  62.05}, {"GMB", "Africa", "Gambia", "2020-06-27", 44., 1., 2., 0., 18.207, 
  0.414, 0.828, 0., "", "", "", "", "", "", "", 74.07, 2.416664*^6, 207.566, 
  17.5, 2.339, 1.417, 1561.767, 10.1, 331.43, 1.91, 0.7, 31.2, 7.876, 1.1, 
  62.05}, {"GMB", "Africa", "Gambia", "2020-06-28", 45., 1., 2., 0., 18.621, 
  0.414, 0.828, 0., "", "", "", "", "", "", "", 74.07, 2.416664*^6, 207.566, 
  17.5, 2.339, 1.417, 1561.767, 10.1, 331.43, 1.91, 0.7, 31.2, 7.876, 1.1, 
  62.05}, {"GMB", "Africa", "Gambia", "2020-06-29", 45., 0., 2., 0., 18.621, 
  0., 0.828, 0., "", "", "", "", "", "", "", 72.69, 2.416664*^6, 207.566, 
  17.5, 2.339, 1.417, 1561.767, 10.1, 331.43, 1.91, 0.7, 31.2, 7.876, 1.1, 
  62.05}, {"GMB", "Africa", "Gambia", "2020-06-30", 47., 2., 2., 0., 19.448, 
  0.828, 0.828, 0., "", "", "", "", "", "", "", "", 2.416664*^6, 207.566, 
  17.5, 2.339, 1.417, 1561.767, 10.1, 331.43, 1.91, 0.7, 31.2, 7.876, 1.1, 
  62.05}, {"GMB", "Africa", "Gambia", "2020-07-01", 47., 0., 2., 0., 19.448, 
  0., 0.828, 0., "", "", "", "", "", "", "", "", 2.416664*^6, 207.566, 17.5, 
  2.339, 1.417, 1561.767, 10.1, 331.43, 1.91, 0.7, 31.2, 7.876, 1.1, 62.05}, 
 {"GMB", "Africa", "Gambia", "2020-07-02", 49., 2., 2., 0., 20.276, 0.828, 
  0.828, 0., "", "", "", "", "", "", "", "", 2.416664*^6, 207.566, 17.5, 
  2.339, 1.417, 1561.767, 10.1, 331.43, 1.91, 0.7, 31.2, 7.876, 1.1, 62.05}, 
 {"GMB", "Africa", "Gambia", "2020-07-03", 55., 6., 2., 0., 22.759, 2.483, 
  0.828, 0., "", "", "", "", "", "", "", "", 2.416664*^6, 207.566, 17.5, 
  2.339, 1.417, 1561.767, 10.1, 331.43, 1.91, 0.7, 31.2, 7.876, 1.1, 62.05}, 
 {"GMB", "Africa", "Gambia", "2020-07-04", 55., 0., 2., 0., 22.759, 0., 
  0.828, 0., "", "", "", "", "", "", "", "", 2.416664*^6, 207.566, 17.5, 
  2.339, 1.417, 1561.767, 10.1, 331.43, 1.91, 0.7, 31.2, 7.876, 1.1, 62.05}, 
 {"GMB", "Africa", "Gambia", "2020-07-05", 57., 2., 2., 0., 23.586, 0.828, 
  0.828, 0., "", "", "", "", "", "", "", "", 2.416664*^6, 207.566, 17.5, 
  2.339, 1.417, 1561.767, 10.1, 331.43, 1.91, 0.7, 31.2, 7.876, 1.1, 62.05}, 
 {"GMB", "Africa", "Gambia", "2020-07-06", 57., 0., 2., 0., 23.586, 0., 
  0.828, 0., "", "", "", "", "", "", "", "", 2.416664*^6, 207.566, 17.5, 
  2.339, 1.417, 1561.767, 10.1, 331.43, 1.91, 0.7, 31.2, 7.876, 1.1, 62.05}, 
 {"GMB", "Africa", "Gambia", "2020-07-07", 61., 4., 3., 1., 25.241, 1.655, 
  1.241, 0.414, "", "", "", "", "", "", "", "", 2.416664*^6, 207.566, 17.5, 
  2.339, 1.417, 1561.767, 10.1, 331.43, 1.91, 0.7, 31.2, 7.876, 1.1, 62.05}, 
 {"GMB", "Africa", "Gambia", "2020-07-08", 61., 0., 3., 0., 25.241, 0., 
  1.241, 0., "", "", "", "", "", "", "", "", 2.416664*^6, 207.566, 17.5, 
  2.339, 1.417, 1561.767, 10.1, 331.43, 1.91, 0.7, 31.2, 7.876, 1.1, 62.05}, 
 {"GEO", "Asia", "Georgia", "2019-12-31", 0., 0., 0., 0., 0., 0., 0., 0., "", 
  "", "", "", "", "", "", "", 3.989175*^6, 65.032, 38.7, 14.864, 10.244, 
  9745.079, 4.2, 496.218, 7.11, 5.3, 55.5, "", 2.6, 73.77}, 
 {"GEO", "Asia", "Georgia", "2020-01-01", 0., 0., 0., 0., 0., 0., 0., 0., "", 
  "", "", "", "", "", "", 0., 3.989175*^6, 65.032, 38.7, 14.864, 10.244, 
  9745.079, 4.2, 496.218, 7.11, 5.3, 55.5, "", 2.6, 73.77}, 
 {"GEO", "Asia", "Georgia", "2020-01-02", 0., 0., 0., 0., 0., 0., 0., 0., "", 
  "", "", "", "", "", "", 0., 3.989175*^6, 65.032, 38.7, 14.864, 10.244, 
  9745.079, 4.2, 496.218, 7.11, 5.3, 55.5, "", 2.6, 73.77}, 
 {"GEO", "Asia", "Georgia", "2020-01-03", 0., 0., 0., 0., 0., 0., 0., 0., "", 
  "", "", "", "", "", "", 0., 3.989175*^6, 65.032, 38.7, 14.864, 10.244, 
  9745.079, 4.2, 496.218, 7.11, 5.3, 55.5, "", 2.6, 73.77}, 
 {"GEO", "Asia", "Georgia", "2020-01-04", 0., 0., 0., 0., 0., 0., 0., 0., "", 
  "", "", "", "", "", "", 0., 3.989175*^6, 65.032, 38.7, 14.864, 10.244, 
  9745.079, 4.2, 496.218, 7.11, 5.3, 55.5, "", 2.6, 73.77}, 
 {"GEO", "Asia", "Georgia", "2020-01-05", 0., 0., 0., 0., 0., 0., 0., 0., "", 
  "", "", "", "", "", "", 0., 3.989175*^6, 65.032, 38.7, 14.864, 10.244, 
  9745.079, 4.2, 496.218, 7.11, 5.3, 55.5, "", 2.6, 73.77}, 
 {"GEO", "Asia", "Georgia", "2020-01-06", 0., 0., 0., 0., 0., 0., 0., 0., "", 
  "", "", "", "", "", "", 0., 3.989175*^6, 65.032, 38.7, 14.864, 10.244, 
  9745.079, 4.2, 496.218, 7.11, 5.3, 55.5, "", 2.6, 73.77}, 
 {"GEO", "Asia", "Georgia", "2020-01-07", 0., 0., 0., 0., 0., 0., 0., 0., "", 
  "", "", "", "", "", "", 0., 3.989175*^6, 65.032, 38.7, 14.864, 10.244, 
  9745.079, 4.2, 496.218, 7.11, 5.3, 55.5, "", 2.6, 73.77}, 
 {"GEO", "Asia", "Georgia", "2020-01-08", 0., 0., 0., 0., 0., 0., 0., 0., "", 
  "", "", "", "", "", "", 0., 3.989175*^6, 65.032, 38.7, 14.864, 10.244, 
  9745.079, 4.2, 496.218, 7.11, 5.3, 55.5, "", 2.6, 73.77}, 
 {"GEO", "Asia", "Georgia", "2020-01-09", 0., 0., 0., 0., 0., 0., 0., 0., "", 
  "", "", "", "", "", "", 0., 3.989175*^6, 65.032, 38.7, 14.864, 10.244, 
  9745.079, 4.2, 496.218, 7.11, 5.3, 55.5, "", 2.6, 73.77}, 
 {"GEO", "Asia", "Georgia", "2020-01-10", 0., 0., 0., 0., 0., 0., 0., 0., "", 
  "", "", "", "", "", "", 0., 3.989175*^6, 65.032, 38.7, 14.864, 10.244, 
  9745.079, 4.2, 496.218, 7.11, 5.3, 55.5, "", 2.6, 73.77}, 
 {"GEO", "Asia", "Georgia", "2020-01-11", 0., 0., 0., 0., 0., 0., 0., 0., "", 
  "", "", "", "", "", "", 0., 3.989175*^6, 65.032, 38.7, 14.864, 10.244, 
  9745.079, 4.2, 496.218, 7.11, 5.3, 55.5, "", 2.6, 73.77}, 
 {"GEO", "Asia", "Georgia", "2020-01-12", 0., 0., 0., 0., 0., 0., 0., 0., "", 
  "", "", "", "", "", "", 0., 3.989175*^6, 65.032, 38.7, 14.864, 10.244, 
  9745.079, 4.2, 496.218, 7.11, 5.3, 55.5, "", 2.6, 73.77}, 
 {"GEO", "Asia", "Georgia", "2020-01-13", 0., 0., 0., 0., 0., 0., 0., 0., "", 
  "", "", "", "", "", "", 0., 3.989175*^6, 65.032, 38.7, 14.864, 10.244, 
  9745.079, 4.2, 496.218, 7.11, 5.3, 55.5, "", 2.6, 73.77}, 
 {"GEO", "Asia", "Georgia", "2020-01-14", 0., 0., 0., 0., 0., 0., 0., 0., "", 
  "", "", "", "", "", "", 0., 3.989175*^6, 65.032, 38.7, 14.864, 10.244, 
  9745.079, 4.2, 496.218, 7.11, 5.3, 55.5, "", 2.6, 73.77}, 
 {"GEO", "Asia", "Georgia", "2020-01-15", 0., 0., 0., 0., 0., 0., 0., 0., "", 
  "", "", "", "", "", "", 0., 3.989175*^6, 65.032, 38.7, 14.864, 10.244, 
  9745.079, 4.2, 496.218, 7.11, 5.3, 55.5, "", 2.6, 73.77}, 
 {"GEO", "Asia", "Georgia", "2020-01-16", 0., 0., 0., 0., 0., 0., 0., 0., "", 
  "", "", "", "", "", "", 0., 3.989175*^6, 65.032, 38.7, 14.864, 10.244, 
  9745.079, 4.2, 496.218, 7.11, 5.3, 55.5, "", 2.6, 73.77}, 
 {"GEO", "Asia", "Georgia", "2020-01-17", 0., 0., 0., 0., 0., 0., 0., 0., "", 
  "", "", "", "", "", "", 0., 3.989175*^6, 65.032, 38.7, 14.864, 10.244, 
  9745.079, 4.2, 496.218, 7.11, 5.3, 55.5, "", 2.6, 73.77}, 
 {"GEO", "Asia", "Georgia", "2020-01-18", 0., 0., 0., 0., 0., 0., 0., 0., "", 
  "", "", "", "", "", "", 0., 3.989175*^6, 65.032, 38.7, 14.864, 10.244, 
  9745.079, 4.2, 496.218, 7.11, 5.3, 55.5, "", 2.6, 73.77}, 
 {"GEO", "Asia", "Georgia", "2020-01-19", 0., 0., 0., 0., 0., 0., 0., 0., "", 
  "", "", "", "", "", "", 0., 3.989175*^6, 65.032, 38.7, 14.864, 10.244, 
  9745.079, 4.2, 496.218, 7.11, 5.3, 55.5, "", 2.6, 73.77}, 
 {"GEO", "Asia", "Georgia", "2020-01-20", 0., 0., 0., 0., 0., 0., 0., 0., "", 
  "", "", "", "", "", "", 0., 3.989175*^6, 65.032, 38.7, 14.864, 10.244, 
  9745.079, 4.2, 496.218, 7.11, 5.3, 55.5, "", 2.6, 73.77}, 
 {"GEO", "Asia", "Georgia", "2020-01-21", 0., 0., 0., 0., 0., 0., 0., 0., "", 
  "", "", "", "", "", "", 0., 3.989175*^6, 65.032, 38.7, 14.864, 10.244, 
  9745.079, 4.2, 496.218, 7.11, 5.3, 55.5, "", 2.6, 73.77}, 
 {"GEO", "Asia", "Georgia", "2020-01-22", 0., 0., 0., 0., 0., 0., 0., 0., "", 
  "", "", "", "", "", "", 0., 3.989175*^6, 65.032, 38.7, 14.864, 10.244, 
  9745.079, 4.2, 496.218, 7.11, 5.3, 55.5, "", 2.6, 73.77}, 
 {"GEO", "Asia", "Georgia", "2020-01-23", 0., 0., 0., 0., 0., 0., 0., 0., "", 
  "", "", "", "", "", "", 0., 3.989175*^6, 65.032, 38.7, 14.864, 10.244, 
  9745.079, 4.2, 496.218, 7.11, 5.3, 55.5, "", 2.6, 73.77}, 
 {"GEO", "Asia", "Georgia", "2020-01-24", 0., 0., 0., 0., 0., 0., 0., 0., "", 
  "", "", "", "", "", "", 0., 3.989175*^6, 65.032, 38.7, 14.864, 10.244, 
  9745.079, 4.2, 496.218, 7.11, 5.3, 55.5, "", 2.6, 73.77}, 
 {"GEO", "Asia", "Georgia", "2020-01-25", 0., 0., 0., 0., 0., 0., 0., 0., "", 
  "", "", "", "", "", "", 0., 3.989175*^6, 65.032, 38.7, 14.864, 10.244, 
  9745.079, 4.2, 496.218, 7.11, 5.3, 55.5, "", 2.6, 73.77}, 
 {"GEO", "Asia", "Georgia", "2020-01-26", 0., 0., 0., 0., 0., 0., 0., 0., "", 
  "", "", "", "", "", "", 0., 3.989175*^6, 65.032, 38.7, 14.864, 10.244, 
  9745.079, 4.2, 496.218, 7.11, 5.3, 55.5, "", 2.6, 73.77}, 
 {"GEO", "Asia", "Georgia", "2020-01-27", 0., 0., 0., 0., 0., 0., 0., 0., "", 
  "", "", "", "", "", "", 0., 3.989175*^6, 65.032, 38.7, 14.864, 10.244, 
  9745.079, 4.2, 496.218, 7.11, 5.3, 55.5, "", 2.6, 73.77}, 
 {"GEO", "Asia", "Georgia", "2020-01-28", 0., 0., 0., 0., 0., 0., 0., 0., "", 
  "", "", "", "", "", "", 8.33, 3.989175*^6, 65.032, 38.7, 14.864, 10.244, 
  9745.079, 4.2, 496.218, 7.11, 5.3, 55.5, "", 2.6, 73.77}, 
 {"GEO", "Asia", "Georgia", "2020-01-29", 0., 0., 0., 0., 0., 0., 0., 0., "", 
  "", "", "", "", "", "", 19.44, 3.989175*^6, 65.032, 38.7, 14.864, 10.244, 
  9745.079, 4.2, 496.218, 7.11, 5.3, 55.5, "", 2.6, 73.77}, 
 {"GEO", "Asia", "Georgia", "2020-01-30", 0., 0., 0., 0., 0., 0., 0., 0., "", 
  "", "", "", "", "", "", 19.44, 3.989175*^6, 65.032, 38.7, 14.864, 10.244, 
  9745.079, 4.2, 496.218, 7.11, 5.3, 55.5, "", 2.6, 73.77}, 
 {"GEO", "Asia", "Georgia", "2020-01-31", 0., 0., 0., 0., 0., 0., 0., 0., "", 
  "", "", "", "", "", "", 19.44, 3.989175*^6, 65.032, 38.7, 14.864, 10.244, 
  9745.079, 4.2, 496.218, 7.11, 5.3, 55.5, "", 2.6, 73.77}, 
 {"GEO", "Asia", "Georgia", "2020-02-01", 0., 0., 0., 0., 0., 0., 0., 0., "", 
  "", "", "", "", "", "", 19.44, 3.989175*^6, 65.032, 38.7, 14.864, 10.244, 
  9745.079, 4.2, 496.218, 7.11, 5.3, 55.5, "", 2.6, 73.77}, 
 {"GEO", "Asia", "Georgia", "2020-02-02", 0., 0., 0., 0., 0., 0., 0., 0., "", 
  "", "", "", "", "", "", 19.44, 3.989175*^6, 65.032, 38.7, 14.864, 10.244, 
  9745.079, 4.2, 496.218, 7.11, 5.3, 55.5, "", 2.6, 73.77}, 
 {"GEO", "Asia", "Georgia", "2020-02-03", 0., 0., 0., 0., 0., 0., 0., 0., "", 
  "", "", "", "", "", "", 19.44, 3.989175*^6, 65.032, 38.7, 14.864, 10.244, 
  9745.079, 4.2, 496.218, 7.11, 5.3, 55.5, "", 2.6, 73.77}, 
 {"GEO", "Asia", "Georgia", "2020-02-04", 0., 0., 0., 0., 0., 0., 0., 0., "", 
  "", "", "", "", "", "", 19.44, 3.989175*^6, 65.032, 38.7, 14.864, 10.244, 
  9745.079, 4.2, 496.218, 7.11, 5.3, 55.5, "", 2.6, 73.77}, 
 {"GEO", "Asia", "Georgia", "2020-02-05", 0., 0., 0., 0., 0., 0., 0., 0., "", 
  "", "", "", "", "", "", 19.44, 3.989175*^6, 65.032, 38.7, 14.864, 10.244, 
  9745.079, 4.2, 496.218, 7.11, 5.3, 55.5, "", 2.6, 73.77}, 
 {"GEO", "Asia", "Georgia", "2020-02-06", 0., 0., 0., 0., 0., 0., 0., 0., "", 
  "", "", "", "", "", "", 19.44, 3.989175*^6, 65.032, 38.7, 14.864, 10.244, 
  9745.079, 4.2, 496.218, 7.11, 5.3, 55.5, "", 2.6, 73.77}, 
 {"GEO", "Asia", "Georgia", "2020-02-07", 0., 0., 0., 0., 0., 0., 0., 0., "", 
  "", "", "", "", "", "", 19.44, 3.989175*^6, 65.032, 38.7, 14.864, 10.244, 
  9745.079, 4.2, 496.218, 7.11, 5.3, 55.5, "", 2.6, 73.77}, 
 {"GEO", "Asia", "Georgia", "2020-02-08", 0., 0., 0., 0., 0., 0., 0., 0., "", 
  "", "", "", "", "", "", 19.44, 3.989175*^6, 65.032, 38.7, 14.864, 10.244, 
  9745.079, 4.2, 496.218, 7.11, 5.3, 55.5, "", 2.6, 73.77}, 
 {"GEO", "Asia", "Georgia", "2020-02-09", 0., 0., 0., 0., 0., 0., 0., 0., "", 
  "", "", "", "", "", "", 19.44, 3.989175*^6, 65.032, 38.7, 14.864, 10.244, 
  9745.079, 4.2, 496.218, 7.11, 5.3, 55.5, "", 2.6, 73.77}, 
 {"GEO", "Asia", "Georgia", "2020-02-10", 0., 0., 0., 0., 0., 0., 0., 0., "", 
  "", "", "", "", "", "", 19.44, 3.989175*^6, 65.032, 38.7, 14.864, 10.244, 
  9745.079, 4.2, 496.218, 7.11, 5.3, 55.5, "", 2.6, 73.77}, 
 {"GEO", "Asia", "Georgia", "2020-02-11", 0., 0., 0., 0., 0., 0., 0., 0., "", 
  "", "", "", "", "", "", 19.44, 3.989175*^6, 65.032, 38.7, 14.864, 10.244, 
  9745.079, 4.2, 496.218, 7.11, 5.3, 55.5, "", 2.6, 73.77}, 
 {"GEO", "Asia", "Georgia", "2020-02-12", 0., 0., 0., 0., 0., 0., 0., 0., "", 
  "", "", "", "", "", "", 19.44, 3.989175*^6, 65.032, 38.7, 14.864, 10.244, 
  9745.079, 4.2, 496.218, 7.11, 5.3, 55.5, "", 2.6, 73.77}, 
 {"GEO", "Asia", "Georgia", "2020-02-13", 0., 0., 0., 0., 0., 0., 0., 0., "", 
  "", "", "", "", "", "", 19.44, 3.989175*^6, 65.032, 38.7, 14.864, 10.244, 
  9745.079, 4.2, 496.218, 7.11, 5.3, 55.5, "", 2.6, 73.77}, 
 {"GEO", "Asia", "Georgia", "2020-02-14", 0., 0., 0., 0., 0., 0., 0., 0., "", 
  "", "", "", "", "", "", 19.44, 3.989175*^6, 65.032, 38.7, 14.864, 10.244, 
  9745.079, 4.2, 496.218, 7.11, 5.3, 55.5, "", 2.6, 73.77}, 
 {"GEO", "Asia", "Georgia", "2020-02-15", 0., 0., 0., 0., 0., 0., 0., 0., "", 
  "", "", "", "", "", "", 19.44, 3.989175*^6, 65.032, 38.7, 14.864, 10.244, 
  9745.079, 4.2, 496.218, 7.11, 5.3, 55.5, "", 2.6, 73.77}, 
 {"GEO", "Asia", "Georgia", "2020-02-16", 0., 0., 0., 0., 0., 0., 0., 0., "", 
  "", "", "", "", "", "", 19.44, 3.989175*^6, 65.032, 38.7, 14.864, 10.244, 
  9745.079, 4.2, 496.218, 7.11, 5.3, 55.5, "", 2.6, 73.77}, 
 {"GEO", "Asia", "Georgia", "2020-02-17", 0., 0., 0., 0., 0., 0., 0., 0., "", 
  "", "", "", "", "", "", 19.44, 3.989175*^6, 65.032, 38.7, 14.864, 10.244, 
  9745.079, 4.2, 496.218, 7.11, 5.3, 55.5, "", 2.6, 73.77}, 
 {"GEO", "Asia", "Georgia", "2020-02-18", 0., 0., 0., 0., 0., 0., 0., 0., "", 
  "", "", "", "", "", "", 19.44, 3.989175*^6, 65.032, 38.7, 14.864, 10.244, 
  9745.079, 4.2, 496.218, 7.11, 5.3, 55.5, "", 2.6, 73.77}, 
 {"GEO", "Asia", "Georgia", "2020-02-19", 0., 0., 0., 0., 0., 0., 0., 0., "", 
  "", "", "", "", "", "", 19.44, 3.989175*^6, 65.032, 38.7, 14.864, 10.244, 
  9745.079, 4.2, 496.218, 7.11, 5.3, 55.5, "", 2.6, 73.77}, 
 {"GEO", "Asia", "Georgia", "2020-02-20", 0., 0., 0., 0., 0., 0., 0., 0., "", 
  "", "", "", "", "", "", 19.44, 3.989175*^6, 65.032, 38.7, 14.864, 10.244, 
  9745.079, 4.2, 496.218, 7.11, 5.3, 55.5, "", 2.6, 73.77}, 
 {"GEO", "Asia", "Georgia", "2020-02-21", 0., 0., 0., 0., 0., 0., 0., 0., "", 
  "", "", "", "", "", "", 19.44, 3.989175*^6, 65.032, 38.7, 14.864, 10.244, 
  9745.079, 4.2, 496.218, 7.11, 5.3, 55.5, "", 2.6, 73.77}, 
 {"GEO", "Asia", "Georgia", "2020-02-22", 0., 0., 0., 0., 0., 0., 0., 0., "", 
  "", "", "", "", "", "", 19.44, 3.989175*^6, 65.032, 38.7, 14.864, 10.244, 
  9745.079, 4.2, 496.218, 7.11, 5.3, 55.5, "", 2.6, 73.77}, 
 {"GEO", "Asia", "Georgia", "2020-02-23", 0., 0., 0., 0., 0., 0., 0., 0., "", 
  "", "", "", "", "", "", 19.44, 3.989175*^6, 65.032, 38.7, 14.864, 10.244, 
  9745.079, 4.2, 496.218, 7.11, 5.3, 55.5, "", 2.6, 73.77}, 
 {"GEO", "Asia", "Georgia", "2020-02-24", 0., 0., 0., 0., 0., 0., 0., 0., "", 
  "", "", "", "", "", "", 19.44, 3.989175*^6, 65.032, 38.7, 14.864, 10.244, 
  9745.079, 4.2, 496.218, 7.11, 5.3, 55.5, "", 2.6, 73.77}, 
 {"GEO", "Asia", "Georgia", "2020-02-25", 0., 0., 0., 0., 0., 0., 0., 0., "", 
  "", "", "", "", "", "", 19.44, 3.989175*^6, 65.032, 38.7, 14.864, 10.244, 
  9745.079, 4.2, 496.218, 7.11, 5.3, 55.5, "", 2.6, 73.77}, 
 {"GEO", "Asia", "Georgia", "2020-02-26", 0., 0., 0., 0., 0., 0., 0., 0., "", 
  "", "", "", "", "", "", 19.44, 3.989175*^6, 65.032, 38.7, 14.864, 10.244, 
  9745.079, 4.2, 496.218, 7.11, 5.3, 55.5, "", 2.6, 73.77}, 
 {"GEO", "Asia", "Georgia", "2020-02-27", 1., 1., 0., 0., 0.251, 0.251, 0., 
  0., "", "", "", "", "", "", "", 19.44, 3.989175*^6, 65.032, 38.7, 14.864, 
  10.244, 9745.079, 4.2, 496.218, 7.11, 5.3, 55.5, "", 2.6, 73.77}, 
 {"GEO", "Asia", "Georgia", "2020-02-28", 1., 0., 0., 0., 0.251, 0., 0., 0., 
  "", "", "", "", "", "", "", 19.44, 3.989175*^6, 65.032, 38.7, 14.864, 
  10.244, 9745.079, 4.2, 496.218, 7.11, 5.3, 55.5, "", 2.6, 73.77}, 
 {"GEO", "Asia", "Georgia", "2020-02-29", 2., 1., 0., 0., 0.501, 0.251, 0., 
  0., "", "", "", "", "", "", "", 19.44, 3.989175*^6, 65.032, 38.7, 14.864, 
  10.244, 9745.079, 4.2, 496.218, 7.11, 5.3, 55.5, "", 2.6, 73.77}, 
 {"GEO", "Asia", "Georgia", "2020-03-01", 3., 1., 0., 0., 0.752, 0.251, 0., 
  0., "", "", "", "", "", "", "", 30.56, 3.989175*^6, 65.032, 38.7, 14.864, 
  10.244, 9745.079, 4.2, 496.218, 7.11, 5.3, 55.5, "", 2.6, 73.77}, 
 {"GEO", "Asia", "Georgia", "2020-03-02", 3., 0., 0., 0., 0.752, 0., 0., 0., 
  "", "", "", "", "", "", "", 41.67, 3.989175*^6, 65.032, 38.7, 14.864, 
  10.244, 9745.079, 4.2, 496.218, 7.11, 5.3, 55.5, "", 2.6, 73.77}, 
 {"GEO", "Asia", "Georgia", "2020-03-05", 3., 0., 0., 0., 0.752, 0., 0., 0., 
  "", "", "", "", "", "", "", 41.67, 3.989175*^6, 65.032, 38.7, 14.864, 
  10.244, 9745.079, 4.2, 496.218, 7.11, 5.3, 55.5, "", 2.6, 73.77}, 
 {"GEO", "Asia", "Georgia", "2020-03-06", 9., 6., 0., 0., 2.256, 1.504, 0., 
  0., "", "", "", "", "", "", "", 41.67, 3.989175*^6, 65.032, 38.7, 14.864, 
  10.244, 9745.079, 4.2, 496.218, 7.11, 5.3, 55.5, "", 2.6, 73.77}, 
 {"GEO", "Asia", "Georgia", "2020-03-08", 12., 3., 0., 0., 3.008, 0.752, 0., 
  0., "", "", "", "", "", "", "", 41.67, 3.989175*^6, 65.032, 38.7, 14.864, 
  10.244, 9745.079, 4.2, 496.218, 7.11, 5.3, 55.5, "", 2.6, 73.77}, 
 {"GEO", "Asia", "Georgia", "2020-03-09", 13., 1., 0., 0., 3.259, 0.251, 0., 
  0., "", "", "", "", "", "", "", 45.37, 3.989175*^6, 65.032, 38.7, 14.864, 
  10.244, 9745.079, 4.2, 496.218, 7.11, 5.3, 55.5, "", 2.6, 73.77}, 
 {"GEO", "Asia", "Georgia", "2020-03-10", 15., 2., 0., 0., 3.76, 0.501, 0., 
  0., "", "", "", "", "", "", "", 45.37, 3.989175*^6, 65.032, 38.7, 14.864, 
  10.244, 9745.079, 4.2, 496.218, 7.11, 5.3, 55.5, "", 2.6, 73.77}, 
 {"GEO", "Asia", "Georgia", "2020-03-11", 23., 8., 0., 0., 5.766, 2.005, 0., 
  0., "", "", "", "", "", "", "", 45.37, 3.989175*^6, 65.032, 38.7, 14.864, 
  10.244, 9745.079, 4.2, 496.218, 7.11, 5.3, 55.5, "", 2.6, 73.77}, 
 {"GEO", "Asia", "Georgia", "2020-03-12", 24., 1., 0., 0., 6.016, 0.251, 0., 
  0., "", "", "", "", "", "", "", 45.37, 3.989175*^6, 65.032, 38.7, 14.864, 
  10.244, 9745.079, 4.2, 496.218, 7.11, 5.3, 55.5, "", 2.6, 73.77}, 
 {"GEO", "Asia", "Georgia", "2020-03-13", 25., 1., 0., 0., 6.267, 0.251, 0., 
  0., "", "", "", "", "", "", "", 45.37, 3.989175*^6, 65.032, 38.7, 14.864, 
  10.244, 9745.079, 4.2, 496.218, 7.11, 5.3, 55.5, "", 2.6, 73.77}, 
 {"GEO", "Asia", "Georgia", "2020-03-14", 30., 5., 0., 0., 7.52, 1.253, 0., 
  0., "", "", "", "", "", "", "", 52.78, 3.989175*^6, 65.032, 38.7, 14.864, 
  10.244, 9745.079, 4.2, 496.218, 7.11, 5.3, 55.5, "", 2.6, 73.77}, 
 {"GEO", "Asia", "Georgia", "2020-03-15", 30., 0., 0., 0., 7.52, 0., 0., 0., 
  "", "", "", "", "", "", "", 52.78, 3.989175*^6, 65.032, 38.7, 14.864, 
  10.244, 9745.079, 4.2, 496.218, 7.11, 5.3, 55.5, "", 2.6, 73.77}, 
 {"GEO", "Asia", "Georgia", "2020-03-16", 30., 0., 0., 0., 7.52, 0., 0., 0., 
  "", "", "", "", "", "", "", 52.78, 3.989175*^6, 65.032, 38.7, 14.864, 
  10.244, 9745.079, 4.2, 496.218, 7.11, 5.3, 55.5, "", 2.6, 73.77}, 
 {"GEO", "Asia", "Georgia", "2020-03-17", 33., 3., 0., 0., 8.272, 0.752, 0., 
  0., "", "", "", "", "", "", "", 52.78, 3.989175*^6, 65.032, 38.7, 14.864, 
  10.244, 9745.079, 4.2, 496.218, 7.11, 5.3, 55.5, "", 2.6, 73.77}, 
 {"GEO", "Asia", "Georgia", "2020-03-18", 34., 1., 0., 0., 8.523, 0.251, 0., 
  0., "", "", "", "", "", "", "", 55.56, 3.989175*^6, 65.032, 38.7, 14.864, 
  10.244, 9745.079, 4.2, 496.218, 7.11, 5.3, 55.5, "", 2.6, 73.77}, 
 {"GEO", "Asia", "Georgia", "2020-03-19", 34., 0., 0., 0., 8.523, 0., 0., 0., 
  "", "", "", "", "", "", "", 59.26, 3.989175*^6, 65.032, 38.7, 14.864, 
  10.244, 9745.079, 4.2, 496.218, 7.11, 5.3, 55.5, "", 2.6, 73.77}, 
 {"GEO", "Asia", "Georgia", "2020-03-20", 40., 6., 0., 0., 10.027, 1.504, 0., 
  0., "", "", "", "", "", "", "", 59.26, 3.989175*^6, 65.032, 38.7, 14.864, 
  10.244, 9745.079, 4.2, 496.218, 7.11, 5.3, 55.5, "", 2.6, 73.77}, 
 {"GEO", "Asia", "Georgia", "2020-03-21", 43., 3., 0., 0., 10.779, 0.752, 0., 
  0., "", "", "", "", "", "", "", 70.37, 3.989175*^6, 65.032, 38.7, 14.864, 
  10.244, 9745.079, 4.2, 496.218, 7.11, 5.3, 55.5, "", 2.6, 73.77}, 
 {"GEO", "Asia", "Georgia", "2020-03-22", 49., 6., 0., 0., 12.283, 1.504, 0., 
  0., "", "", "", "", "", "", "", 78.7, 3.989175*^6, 65.032, 38.7, 14.864, 
  10.244, 9745.079, 4.2, 496.218, 7.11, 5.3, 55.5, "", 2.6, 73.77}, 
 {"GEO", "Asia", "Georgia", "2020-03-23", 54., 5., 0., 0., 13.537, 1.253, 0., 
  0., "", "", "", "", "", "", "", 88.89, 3.989175*^6, 65.032, 38.7, 14.864, 
  10.244, 9745.079, 4.2, 496.218, 7.11, 5.3, 55.5, "", 2.6, 73.77}, 
 {"GEO", "Asia", "Georgia", "2020-03-24", 61., 7., 0., 0., 15.291, 1.755, 0., 
  0., "", "", "", "", "", "", "", 88.89, 3.989175*^6, 65.032, 38.7, 14.864, 
  10.244, 9745.079, 4.2, 496.218, 7.11, 5.3, 55.5, "", 2.6, 73.77}, 
 {"GEO", "Asia", "Georgia", "2020-03-25", 70., 9., 0., 0., 17.547, 2.256, 0., 
  0., "", "", "", "", "", "", "", 88.89, 3.989175*^6, 65.032, 38.7, 14.864, 
  10.244, 9745.079, 4.2, 496.218, 7.11, 5.3, 55.5, "", 2.6, 73.77}, 
 {"GEO", "Asia", "Georgia", "2020-03-26", 73., 3., 0., 0., 18.3, 0.752, 0., 
  0., "", "", "", "", "", "", "", 90.74, 3.989175*^6, 65.032, 38.7, 14.864, 
  10.244, 9745.079, 4.2, 496.218, 7.11, 5.3, 55.5, "", 2.6, 73.77}, 
 {"GEO", "Asia", "Georgia", "2020-03-27", 79., 6., 0., 0., 19.804, 1.504, 0., 
  0., "", "", "", "", "", "", "", 90.74, 3.989175*^6, 65.032, 38.7, 14.864, 
  10.244, 9745.079, 4.2, 496.218, 7.11, 5.3, 55.5, "", 2.6, 73.77}, 
 {"GEO", "Asia", "Georgia", "2020-03-28", 81., 2., 0., 0., 20.305, 0.501, 0., 
  0., "", "", "", "", "", "", "", 90.74, 3.989175*^6, 65.032, 38.7, 14.864, 
  10.244, 9745.079, 4.2, 496.218, 7.11, 5.3, 55.5, "", 2.6, 73.77}, 
 {"GEO", "Asia", "Georgia", "2020-03-29", 85., 4., 0., 0., 21.308, 1.003, 0., 
  0., "", "", "", "", "", "", "", 90.74, 3.989175*^6, 65.032, 38.7, 14.864, 
  10.244, 9745.079, 4.2, 496.218, 7.11, 5.3, 55.5, "", 2.6, 73.77}, 
 {"GEO", "Asia", "Georgia", "2020-03-30", 90., 5., 0., 0., 22.561, 1.253, 0., 
  0., "", "", "", "", "", "", "", 90.74, 3.989175*^6, 65.032, 38.7, 14.864, 
  10.244, 9745.079, 4.2, 496.218, 7.11, 5.3, 55.5, "", 2.6, 73.77}, 
 {"GEO", "Asia", "Georgia", "2020-03-31", 98., 8., 0., 0., 24.566, 2.005, 0., 
  0., "", "", "", "", "", "", "", 100., 3.989175*^6, 65.032, 38.7, 14.864, 
  10.244, 9745.079, 4.2, 496.218, 7.11, 5.3, 55.5, "", 2.6, 73.77}, 
 {"GEO", "Asia", "Georgia", "2020-04-01", 110., 12., 0., 0., 27.575, 3.008, 
  0., 0., "", "", "", "", "", "", "", 100., 3.989175*^6, 65.032, 38.7, 
  14.864, 10.244, 9745.079, 4.2, 496.218, 7.11, 5.3, 55.5, "", 2.6, 73.77}, 
 {"GEO", "Asia", "Georgia", "2020-04-02", 115., 5., 0., 0., 28.828, 1.253, 
  0., 0., "", "", "", "", "", "", "", 100., 3.989175*^6, 65.032, 38.7, 
  14.864, 10.244, 9745.079, 4.2, 496.218, 7.11, 5.3, 55.5, "", 2.6, 73.77}, 
 {"GEO", "Asia", "Georgia", "2020-04-03", 121., 6., 0., 0., 30.332, 1.504, 
  0., 0., "", "", "", "", "", "", "", 100., 3.989175*^6, 65.032, 38.7, 
  14.864, 10.244, 9745.079, 4.2, 496.218, 7.11, 5.3, 55.5, "", 2.6, 73.77}, 
 {"GEO", "Asia", "Georgia", "2020-04-04", 148., 27., 0., 0., 37.1, 6.768, 0., 
  0., "", "", "", "", "", "", "", 100., 3.989175*^6, 65.032, 38.7, 14.864, 
  10.244, 9745.079, 4.2, 496.218, 7.11, 5.3, 55.5, "", 2.6, 73.77}, 
 {"GEO", "Asia", "Georgia", "2020-04-05", 157., 9., 0., 0., 39.357, 2.256, 
  0., 0., "", "", "", "", "", "", "", 100., 3.989175*^6, 65.032, 38.7, 
  14.864, 10.244, 9745.079, 4.2, 496.218, 7.11, 5.3, 55.5, "", 2.6, 73.77}, 
 {"GEO", "Asia", "Georgia", "2020-04-06", 174., 17., 2., 2., 43.618, 4.262, 
  0.501, 0.501, "", "", "", "", "", "", "", 100., 3.989175*^6, 65.032, 38.7, 
  14.864, 10.244, 9745.079, 4.2, 496.218, 7.11, 5.3, 55.5, "", 2.6, 73.77}, 
 {"GEO", "Asia", "Georgia", "2020-04-07", 188., 14., 2., 0., 47.128, 3.509, 
  0.501, 0., "", "", "", "", "", "", "", 100., 3.989175*^6, 65.032, 38.7, 
  14.864, 10.244, 9745.079, 4.2, 496.218, 7.11, 5.3, 55.5, "", 2.6, 73.77}, 
 {"GEO", "Asia", "Georgia", "2020-04-08", 196., 8., 3., 1., 49.133, 2.005, 
  0.752, 0.251, "", "", "", "", "", "", "", 100., 3.989175*^6, 65.032, 38.7, 
  14.864, 10.244, 9745.079, 4.2, 496.218, 7.11, 5.3, 55.5, "", 2.6, 73.77}, 
 {"GEO", "Asia", "Georgia", "2020-04-09", 211., 15., 3., 0., 52.893, 3.76, 
  0.752, 0., "", "", "", "", "", "", "", 100., 3.989175*^6, 65.032, 38.7, 
  14.864, 10.244, 9745.079, 4.2, 496.218, 7.11, 5.3, 55.5, "", 2.6, 73.77}, 
 {"GEO", "Asia", "Georgia", "2020-04-10", 218., 7., 3., 0., 54.648, 1.755, 
  0.752, 0., "", "", "", "", "", "", "", 100., 3.989175*^6, 65.032, 38.7, 
  14.864, 10.244, 9745.079, 4.2, 496.218, 7.11, 5.3, 55.5, "", 2.6, 73.77}, 
 {"GEO", "Asia", "Georgia", "2020-04-11", 234., 16., 3., 0., 58.659, 4.011, 
  0.752, 0., "", "", "", "", "", "", "", 100., 3.989175*^6, 65.032, 38.7, 
  14.864, 10.244, 9745.079, 4.2, 496.218, 7.11, 5.3, 55.5, "", 2.6, 73.77}, 
 {"GEO", "Asia", "Georgia", "2020-04-12", 242., 8., 3., 0., 60.664, 2.005, 
  0.752, 0., "", "", "", "", "", "", "", 100., 3.989175*^6, 65.032, 38.7, 
  14.864, 10.244, 9745.079, 4.2, 496.218, 7.11, 5.3, 55.5, "", 2.6, 73.77}, 
 {"GEO", "Asia", "Georgia", "2020-04-13", 257., 15., 3., 0., 64.424, 3.76, 
  0.752, 0., "", "", "", "", "", "", "", 100., 3.989175*^6, 65.032, 38.7, 
  14.864, 10.244, 9745.079, 4.2, 496.218, 7.11, 5.3, 55.5, "", 2.6, 73.77}, 
 {"GEO", "Asia", "Georgia", "2020-04-14", 272., 15., 3., 0., 68.185, 3.76, 
  0.752, 0., "", "", "", "", "", "", "", 100., 3.989175*^6, 65.032, 38.7, 
  14.864, 10.244, 9745.079, 4.2, 496.218, 7.11, 5.3, 55.5, "", 2.6, 73.77}, 
 {"GEO", "Asia", "Georgia", "2020-04-15", 300., 28., 3., 0., 75.204, 7.019, 
  0.752, 0., "", "", "", "", "", "", "", 100., 3.989175*^6, 65.032, 38.7, 
  14.864, 10.244, 9745.079, 4.2, 496.218, 7.11, 5.3, 55.5, "", 2.6, 73.77}, 
 {"GEO", "Asia", "Georgia", "2020-04-16", 306., 6., 3., 0., 76.708, 1.504, 
  0.752, 0., "", "", "", "", "", "", "", 100., 3.989175*^6, 65.032, 38.7, 
  14.864, 10.244, 9745.079, 4.2, 496.218, 7.11, 5.3, 55.5, "", 2.6, 73.77}, 
 {"GEO", "Asia", "Georgia", "2020-04-17", 348., 42., 3., 0., 87.236, 10.528, 
  0.752, 0., "", "", "", "", "", "", "", 100., 3.989175*^6, 65.032, 38.7, 
  14.864, 10.244, 9745.079, 4.2, 496.218, 7.11, 5.3, 55.5, "", 2.6, 73.77}, 
 {"GEO", "Asia", "Georgia", "2020-04-18", 370., 22., 3., 0., 92.751, 5.515, 
  0.752, 0., "", "", "", "", "", "", "", 100., 3.989175*^6, 65.032, 38.7, 
  14.864, 10.244, 9745.079, 4.2, 496.218, 7.11, 5.3, 55.5, "", 2.6, 73.77}, 
 {"GEO", "Asia", "Georgia", "2020-04-19", 388., 18., 4., 1., 97.263, 4.512, 
  1.003, 0.251, "", "", "", "", "", "", "", 100., 3.989175*^6, 65.032, 38.7, 
  14.864, 10.244, 9745.079, 4.2, 496.218, 7.11, 5.3, 55.5, "", 2.6, 73.77}, 
 {"GEO", "Asia", "Georgia", "2020-04-20", 394., 6., 4., 0., 98.767, 1.504, 
  1.003, 0., "", "", "", "", "", "", "", 100., 3.989175*^6, 65.032, 38.7, 
  14.864, 10.244, 9745.079, 4.2, 496.218, 7.11, 5.3, 55.5, "", 2.6, 73.77}, 
 {"GEO", "Asia", "Georgia", "2020-04-21", 402., 8., 4., 0., 100.773, 2.005, 
  1.003, 0., "", "", "", "", "", "", "", 100., 3.989175*^6, 65.032, 38.7, 
  14.864, 10.244, 9745.079, 4.2, 496.218, 7.11, 5.3, 55.5, "", 2.6, 73.77}, 
 {"GEO", "Asia", "Georgia", "2020-04-22", 408., 6., 4., 0., 102.277, 1.504, 
  1.003, 0., "", "", "", "", "", "", "", 100., 3.989175*^6, 65.032, 38.7, 
  14.864, 10.244, 9745.079, 4.2, 496.218, 7.11, 5.3, 55.5, "", 2.6, 73.77}, 
 {"GEO", "Asia", "Georgia", "2020-04-23", 416., 8., 5., 1., 104.282, 2.005, 
  1.253, 0.251, "", "", "", "", "", "", "", 100., 3.989175*^6, 65.032, 38.7, 
  14.864, 10.244, 9745.079, 4.2, 496.218, 7.11, 5.3, 55.5, "", 2.6, 73.77}, 
 {"GEO", "Asia", "Georgia", "2020-04-24", 425., 9., 5., 0., 106.538, 2.256, 
  1.253, 0., "", "", "", "", "", "", "", 100., 3.989175*^6, 65.032, 38.7, 
  14.864, 10.244, 9745.079, 4.2, 496.218, 7.11, 5.3, 55.5, "", 2.6, 73.77}, 
 {"GEO", "Asia", "Georgia", "2020-04-25", 444., 19., 5., 0., 111.301, 4.763, 
  1.253, 0., "", "", "", "", "", "", "", 100., 3.989175*^6, 65.032, 38.7, 
  14.864, 10.244, 9745.079, 4.2, 496.218, 7.11, 5.3, 55.5, "", 2.6, 73.77}, 
 {"GEO", "Asia", "Georgia", "2020-04-26", 456., 12., 5., 0., 114.309, 3.008, 
  1.253, 0., "", "", "", "", "", "", "", 100., 3.989175*^6, 65.032, 38.7, 
  14.864, 10.244, 9745.079, 4.2, 496.218, 7.11, 5.3, 55.5, "", 2.6, 73.77}, 
 {"GEO", "Asia", "Georgia", "2020-04-27", 486., 30., 6., 1., 121.83, 7.52, 
  1.504, 0.251, "", "", "", "", "", "", "", 96.3, 3.989175*^6, 65.032, 38.7, 
  14.864, 10.244, 9745.079, 4.2, 496.218, 7.11, 5.3, 55.5, "", 2.6, 73.77}, 
 {"GEO", "Asia", "Georgia", "2020-04-28", 497., 11., 6., 0., 124.587, 2.757, 
  1.504, 0., "", "", "", "", "", "", "", 96.3, 3.989175*^6, 65.032, 38.7, 
  14.864, 10.244, 9745.079, 4.2, 496.218, 7.11, 5.3, 55.5, "", 2.6, 73.77}, 
 {"GEO", "Asia", "Georgia", "2020-04-29", 511., 14., 6., 0., 128.097, 3.509, 
  1.504, 0., "", "", "", "", "", "", "", 96.3, 3.989175*^6, 65.032, 38.7, 
  14.864, 10.244, 9745.079, 4.2, 496.218, 7.11, 5.3, 55.5, "", 2.6, 73.77}, 
 {"GEO", "Asia", "Georgia", "2020-04-30", 517., 6., 6., 0., 129.601, 1.504, 
  1.504, 0., "", "", "", "", "", "", "", 96.3, 3.989175*^6, 65.032, 38.7, 
  14.864, 10.244, 9745.079, 4.2, 496.218, 7.11, 5.3, 55.5, "", 2.6, 73.77}, 
 {"GEO", "Asia", "Georgia", "2020-05-01", 539., 22., 6., 0., 135.116, 5.515, 
  1.504, 0., "", "", "", "", "", "", "", 96.3, 3.989175*^6, 65.032, 38.7, 
  14.864, 10.244, 9745.079, 4.2, 496.218, 7.11, 5.3, 55.5, "", 2.6, 73.77}, 
 {"GEO", "Asia", "Georgia", "2020-05-02", 582., 43., 8., 2., 145.895, 10.779, 
  2.005, 0.501, "", "", "", "", "", "", "", 96.3, 3.989175*^6, 65.032, 38.7, 
  14.864, 10.244, 9745.079, 4.2, 496.218, 7.11, 5.3, 55.5, "", 2.6, 73.77}, 
 {"GEO", "Asia", "Georgia", "2020-05-03", 582., 0., 8., 0., 145.895, 0., 
  2.005, 0., "", "", "", "", "", "", "", 96.3, 3.989175*^6, 65.032, 38.7, 
  14.864, 10.244, 9745.079, 4.2, 496.218, 7.11, 5.3, 55.5, "", 2.6, 73.77}, 
 {"GEO", "Asia", "Georgia", "2020-05-04", 589., 7., 9., 1., 147.65, 1.755, 
  2.256, 0.251, "", "", "", "", "", "", "", 96.3, 3.989175*^6, 65.032, 38.7, 
  14.864, 10.244, 9745.079, 4.2, 496.218, 7.11, 5.3, 55.5, "", 2.6, 73.77}, 
 {"GEO", "Asia", "Georgia", "2020-05-05", 593., 4., 9., 0., 148.652, 1.003, 
  2.256, 0., "", "", "", "", "", "", "", 96.3, 3.989175*^6, 65.032, 38.7, 
  14.864, 10.244, 9745.079, 4.2, 496.218, 7.11, 5.3, 55.5, "", 2.6, 73.77}, 
 {"GEO", "Asia", "Georgia", "2020-05-06", 604., 11., 9., 0., 151.41, 2.757, 
  2.256, 0., "", "", "", "", "", "", "", 96.3, 3.989175*^6, 65.032, 38.7, 
  14.864, 10.244, 9745.079, 4.2, 496.218, 7.11, 5.3, 55.5, "", 2.6, 73.77}, 
 {"GEO", "Asia", "Georgia", "2020-05-07", 610., 6., 9., 0., 152.914, 1.504, 
  2.256, 0., "", "", "", "", "", "", "", 96.3, 3.989175*^6, 65.032, 38.7, 
  14.864, 10.244, 9745.079, 4.2, 496.218, 7.11, 5.3, 55.5, "", 2.6, 73.77}, 
 {"GEO", "Asia", "Georgia", "2020-05-08", 615., 5., 9., 0., 154.167, 1.253, 
  2.256, 0., "", "", "", "", "", "", "", 96.3, 3.989175*^6, 65.032, 38.7, 
  14.864, 10.244, 9745.079, 4.2, 496.218, 7.11, 5.3, 55.5, "", 2.6, 73.77}, 
 {"GEO", "Asia", "Georgia", "2020-05-09", 623., 8., 10., 1., 156.173, 2.005, 
  2.507, 0.251, "", "", "", "", "", "", "", 96.3, 3.989175*^6, 65.032, 38.7, 
  14.864, 10.244, 9745.079, 4.2, 496.218, 7.11, 5.3, 55.5, "", 2.6, 73.77}, 
 {"GEO", "Asia", "Georgia", "2020-05-10", 626., 3., 10., 0., 156.925, 0.752, 
  2.507, 0., "", "", "", "", "", "", "", 96.3, 3.989175*^6, 65.032, 38.7, 
  14.864, 10.244, 9745.079, 4.2, 496.218, 7.11, 5.3, 55.5, "", 2.6, 73.77}, 
 {"GEO", "Asia", "Georgia", "2020-05-11", 635., 9., 10., 0., 159.181, 2.256, 
  2.507, 0., "", "", "", "", "", "", "", 96.3, 3.989175*^6, 65.032, 38.7, 
  14.864, 10.244, 9745.079, 4.2, 496.218, 7.11, 5.3, 55.5, "", 2.6, 73.77}, 
 {"GEO", "Asia", "Georgia", "2020-05-12", 638., 3., 11., 1., 159.933, 0.752, 
  2.757, 0.251, "", "", "", "", "", "", "", 96.3, 3.989175*^6, 65.032, 38.7, 
  14.864, 10.244, 9745.079, 4.2, 496.218, 7.11, 5.3, 55.5, "", 2.6, 73.77}, 
 {"GEO", "Asia", "Georgia", "2020-05-13", 642., 4., 11., 0., 160.936, 1.003, 
  2.757, 0., "", "", "", "", "", "", "", 96.3, 3.989175*^6, 65.032, 38.7, 
  14.864, 10.244, 9745.079, 4.2, 496.218, 7.11, 5.3, 55.5, "", 2.6, 73.77}, 
 {"GEO", "Asia", "Georgia", "2020-05-14", 647., 5., 11., 0., 162.189, 1.253, 
  2.757, 0., "", "", "", "", "", "", "", 96.3, 3.989175*^6, 65.032, 38.7, 
  14.864, 10.244, 9745.079, 4.2, 496.218, 7.11, 5.3, 55.5, "", 2.6, 73.77}, 
 {"GEO", "Asia", "Georgia", "2020-05-15", 667., 20., 12., 1., 167.202, 5.014, 
  3.008, 0.251, "", "", "", "", "", "", "", 96.3, 3.989175*^6, 65.032, 38.7, 
  14.864, 10.244, 9745.079, 4.2, 496.218, 7.11, 5.3, 55.5, "", 2.6, 73.77}, 
 {"GEO", "Asia", "Georgia", "2020-05-16", 671., 4., 12., 0., 168.205, 1.003, 
  3.008, 0., "", "", "", "", "", "", "", 96.3, 3.989175*^6, 65.032, 38.7, 
  14.864, 10.244, 9745.079, 4.2, 496.218, 7.11, 5.3, 55.5, "", 2.6, 73.77}, 
 {"GEO", "Asia", "Georgia", "2020-05-17", 695., 24., 12., 0., 174.221, 6.016, 
  3.008, 0., "", "", "", "", "", "", "", 96.3, 3.989175*^6, 65.032, 38.7, 
  14.864, 10.244, 9745.079, 4.2, 496.218, 7.11, 5.3, 55.5, "", 2.6, 73.77}, 
 {"GEO", "Asia", "Georgia", "2020-05-18", 701., 6., 12., 0., 175.726, 1.504, 
  3.008, 0., "", "", "", "", "", "", "", 96.3, 3.989175*^6, 65.032, 38.7, 
  14.864, 10.244, 9745.079, 4.2, 496.218, 7.11, 5.3, 55.5, "", 2.6, 73.77}, 
 {"GEO", "Asia", "Georgia", "2020-05-19", 702., 1., 12., 0., 175.976, 0.251, 
  3.008, 0., "", "", "", "", "", "", "", 96.3, 3.989175*^6, 65.032, 38.7, 
  14.864, 10.244, 9745.079, 4.2, 496.218, 7.11, 5.3, 55.5, "", 2.6, 73.77}, 
 {"GEO", "Asia", "Georgia", "2020-05-20", 707., 5., 12., 0., 177.23, 1.253, 
  3.008, 0., "", "", "", "", "", "", "", 96.3, 3.989175*^6, 65.032, 38.7, 
  14.864, 10.244, 9745.079, 4.2, 496.218, 7.11, 5.3, 55.5, "", 2.6, 73.77}, 
 {"GEO", "Asia", "Georgia", "2020-05-21", 713., 6., 12., 0., 178.734, 1.504, 
  3.008, 0., "", "", "", "", "", "", "", 96.3, 3.989175*^6, 65.032, 38.7, 
  14.864, 10.244, 9745.079, 4.2, 496.218, 7.11, 5.3, 55.5, "", 2.6, 73.77}, 
 {"GEO", "Asia", "Georgia", "2020-05-22", 721., 8., 12., 0., 180.739, 2.005, 
  3.008, 0., "", "", "", "", "", "", "", 96.3, 3.989175*^6, 65.032, 38.7, 
  14.864, 10.244, 9745.079, 4.2, 496.218, 7.11, 5.3, 55.5, "", 2.6, 73.77}, 
 {"GEO", "Asia", "Georgia", "2020-05-23", 723., 2., 12., 0., 181.24, 0.501, 
  3.008, 0., "", "", "", "", "", "", "", 86.11, 3.989175*^6, 65.032, 38.7, 
  14.864, 10.244, 9745.079, 4.2, 496.218, 7.11, 5.3, 55.5, "", 2.6, 73.77}, 
 {"GEO", "Asia", "Georgia", "2020-05-24", 728., 5., 12., 0., 182.494, 1.253, 
  3.008, 0., "", "", "", "", "", "", "", 86.11, 3.989175*^6, 65.032, 38.7, 
  14.864, 10.244, 9745.079, 4.2, 496.218, 7.11, 5.3, 55.5, "", 2.6, 73.77}, 
 {"GEO", "Asia", "Georgia", "2020-05-25", 730., 2., 12., 0., 182.995, 0.501, 
  3.008, 0., "", "", "", "", "", "", "", 86.11, 3.989175*^6, 65.032, 38.7, 
  14.864, 10.244, 9745.079, 4.2, 496.218, 7.11, 5.3, 55.5, "", 2.6, 73.77}, 
 {"GEO", "Asia", "Georgia", "2020-05-26", 731., 1., 12., 0., 183.246, 0.251, 
  3.008, 0., "", "", "", "", "", "", "", 86.11, 3.989175*^6, 65.032, 38.7, 
  14.864, 10.244, 9745.079, 4.2, 496.218, 7.11, 5.3, 55.5, "", 2.6, 73.77}, 
 {"GEO", "Asia", "Georgia", "2020-05-27", 732., 1., 12., 0., 183.497, 0.251, 
  3.008, 0., "", "", "", "", "", "", "", 86.11, 3.989175*^6, 65.032, 38.7, 
  14.864, 10.244, 9745.079, 4.2, 496.218, 7.11, 5.3, 55.5, "", 2.6, 73.77}, 
 {"GEO", "Asia", "Georgia", "2020-05-28", 735., 3., 12., 0., 184.249, 0.752, 
  3.008, 0., "", "", "", "", "", "", "", 86.11, 3.989175*^6, 65.032, 38.7, 
  14.864, 10.244, 9745.079, 4.2, 496.218, 7.11, 5.3, 55.5, "", 2.6, 73.77}, 
 {"GEO", "Asia", "Georgia", "2020-05-29", 738., 3., 12., 0., 185.001, 0.752, 
  3.008, 0., "", "", "", "", "", "", "", 71.3, 3.989175*^6, 65.032, 38.7, 
  14.864, 10.244, 9745.079, 4.2, 496.218, 7.11, 5.3, 55.5, "", 2.6, 73.77}, 
 {"GEO", "Asia", "Georgia", "2020-05-30", 746., 8., 12., 0., 187.006, 2.005, 
  3.008, 0., "", "", "", "", "", "", "", 71.3, 3.989175*^6, 65.032, 38.7, 
  14.864, 10.244, 9745.079, 4.2, 496.218, 7.11, 5.3, 55.5, "", 2.6, 73.77}, 
 {"GEO", "Asia", "Georgia", "2020-05-31", 757., 11., 12., 0., 189.764, 2.757, 
  3.008, 0., "", "", "", "", "", "", "", 71.3, 3.989175*^6, 65.032, 38.7, 
  14.864, 10.244, 9745.079, 4.2, 496.218, 7.11, 5.3, 55.5, "", 2.6, 73.77}, 
 {"GEO", "Asia", "Georgia", "2020-06-01", 783., 26., 12., 0., 196.281, 6.518, 
  3.008, 0., "", "", "", "", "", "", "", 71.3, 3.989175*^6, 65.032, 38.7, 
  14.864, 10.244, 9745.079, 4.2, 496.218, 7.11, 5.3, 55.5, "", 2.6, 73.77}, 
 {"GEO", "Asia", "Georgia", "2020-06-02", 796., 13., 12., 0., 199.54, 3.259, 
  3.008, 0., "", "", "", "", "", "", "", 71.3, 3.989175*^6, 65.032, 38.7, 
  14.864, 10.244, 9745.079, 4.2, 496.218, 7.11, 5.3, 55.5, "", 2.6, 73.77}, 
 {"GEO", "Asia", "Georgia", "2020-06-03", 800., 4., 13., 1., 200.543, 1.003, 
  3.259, 0.251, "", "", "", "", "", "", "", 71.3, 3.989175*^6, 65.032, 38.7, 
  14.864, 10.244, 9745.079, 4.2, 496.218, 7.11, 5.3, 55.5, "", 2.6, 73.77}, 
 {"GEO", "Asia", "Georgia", "2020-06-04", 800., 0., 13., 0., 200.543, 0., 
  3.259, 0., "", "", "", "", "", "", "", 71.3, 3.989175*^6, 65.032, 38.7, 
  14.864, 10.244, 9745.079, 4.2, 496.218, 7.11, 5.3, 55.5, "", 2.6, 73.77}, 
 {"GEO", "Asia", "Georgia", "2020-06-05", 801., 1., 13., 0., 200.793, 0.251, 
  3.259, 0., "", "", "", "", "", "", "", 71.3, 3.989175*^6, 65.032, 38.7, 
  14.864, 10.244, 9745.079, 4.2, 496.218, 7.11, 5.3, 55.5, "", 2.6, 73.77}, 
 {"GEO", "Asia", "Georgia", "2020-06-06", 805., 4., 13., 0., 201.796, 1.003, 
  3.259, 0., "", "", "", "", "", "", "", 71.3, 3.989175*^6, 65.032, 38.7, 
  14.864, 10.244, 9745.079, 4.2, 496.218, 7.11, 5.3, 55.5, "", 2.6, 73.77}, 
 {"GEO", "Asia", "Georgia", "2020-06-07", 808., 3., 13., 0., 202.548, 0.752, 
  3.259, 0., "", "", "", "", "", "", "", 71.3, 3.989175*^6, 65.032, 38.7, 
  14.864, 10.244, 9745.079, 4.2, 496.218, 7.11, 5.3, 55.5, "", 2.6, 73.77}, 
 {"GEO", "Asia", "Georgia", "2020-06-08", 808., 0., 13., 0., 202.548, 0., 
  3.259, 0., "", "", "", "", "", "", "", 71.3, 3.989175*^6, 65.032, 38.7, 
  14.864, 10.244, 9745.079, 4.2, 496.218, 7.11, 5.3, 55.5, "", 2.6, 73.77}, 
 {"GEO", "Asia", "Georgia", "2020-06-09", 812., 4., 13., 0., 203.551, 1.003, 
  3.259, 0., "", "", "", "", "", "", "", 71.3, 3.989175*^6, 65.032, 38.7, 
  14.864, 10.244, 9745.079, 4.2, 496.218, 7.11, 5.3, 55.5, "", 2.6, 73.77}, 
 {"GEO", "Asia", "Georgia", "2020-06-10", 818., 6., 13., 0., 205.055, 1.504, 
  3.259, 0., "", "", "", "", "", "", "", 71.3, 3.989175*^6, 65.032, 38.7, 
  14.864, 10.244, 9745.079, 4.2, 496.218, 7.11, 5.3, 55.5, "", 2.6, 73.77}, 
 {"GEO", "Asia", "Georgia", "2020-06-11", 827., 9., 13., 0., 207.311, 2.256, 
  3.259, 0., "", "", "", "", "", "", "", 71.3, 3.989175*^6, 65.032, 38.7, 
  14.864, 10.244, 9745.079, 4.2, 496.218, 7.11, 5.3, 55.5, "", 2.6, 73.77}, 
 {"GEO", "Asia", "Georgia", "2020-06-12", 831., 4., 13., 0., 208.314, 1.003, 
  3.259, 0., "", "", "", "", "", "", "", 71.3, 3.989175*^6, 65.032, 38.7, 
  14.864, 10.244, 9745.079, 4.2, 496.218, 7.11, 5.3, 55.5, "", 2.6, 73.77}, 
 {"GEO", "Asia", "Georgia", "2020-06-13", 843., 12., 13., 0., 211.322, 3.008, 
  3.259, 0., "", "", "", "", "", "", "", 71.3, 3.989175*^6, 65.032, 38.7, 
  14.864, 10.244, 9745.079, 4.2, 496.218, 7.11, 5.3, 55.5, "", 2.6, 73.77}, 
 {"GEO", "Asia", "Georgia", "2020-06-14", 851., 8., 14., 1., 213.327, 2.005, 
  3.509, 0.251, "", "", "", "", "", "", "", 71.3, 3.989175*^6, 65.032, 38.7, 
  14.864, 10.244, 9745.079, 4.2, 496.218, 7.11, 5.3, 55.5, "", 2.6, 73.77}, 
 {"GEO", "Asia", "Georgia", "2020-06-15", 879., 28., 14., 0., 220.346, 7.019, 
  3.509, 0., "", "", "", "", "", "", "", 60.19, 3.989175*^6, 65.032, 38.7, 
  14.864, 10.244, 9745.079, 4.2, 496.218, 7.11, 5.3, 55.5, "", 2.6, 73.77}, 
 {"GEO", "Asia", "Georgia", "2020-06-16", 879., 0., 14., 0., 220.346, 0., 
  3.509, 0., "", "", "", "", "", "", "", 60.19, 3.989175*^6, 65.032, 38.7, 
  14.864, 10.244, 9745.079, 4.2, 496.218, 7.11, 5.3, 55.5, "", 2.6, 73.77}, 
 {"GEO", "Asia", "Georgia", "2020-06-17", 888., 9., 14., 0., 222.602, 2.256, 
  3.509, 0., "", "", "", "", "", "", "", 60.19, 3.989175*^6, 65.032, 38.7, 
  14.864, 10.244, 9745.079, 4.2, 496.218, 7.11, 5.3, 55.5, "", 2.6, 73.77}, 
 {"GEO", "Asia", "Georgia", "2020-06-18", 893., 5., 14., 0., 223.856, 1.253, 
  3.509, 0., "", "", "", "", "", "", "", 60.19, 3.989175*^6, 65.032, 38.7, 
  14.864, 10.244, 9745.079, 4.2, 496.218, 7.11, 5.3, 55.5, "", 2.6, 73.77}, 
 {"GEO", "Asia", "Georgia", "2020-06-19", 895., 2., 14., 0., 224.357, 0.501, 
  3.509, 0., "", "", "", "", "", "", "", 57.41, 3.989175*^6, 65.032, 38.7, 
  14.864, 10.244, 9745.079, 4.2, 496.218, 7.11, 5.3, 55.5, "", 2.6, 73.77}, 
 {"GEO", "Asia", "Georgia", "2020-06-20", 896., 1., 14., 0., 224.608, 0.251, 
  3.509, 0., "", "", "", "", "", "", "", 57.41, 3.989175*^6, 65.032, 38.7, 
  14.864, 10.244, 9745.079, 4.2, 496.218, 7.11, 5.3, 55.5, "", 2.6, 73.77}, 
 {"GEO", "Asia", "Georgia", "2020-06-21", 898., 2., 14., 0., 225.109, 0.501, 
  3.509, 0., "", "", "", "", "", "", "", 57.41, 3.989175*^6, 65.032, 38.7, 
  14.864, 10.244, 9745.079, 4.2, 496.218, 7.11, 5.3, 55.5, "", 2.6, 73.77}, 
 {"GEO", "Asia", "Georgia", "2020-06-22", 908., 10., 14., 0., 227.616, 2.507, 
  3.509, 0., "", "", "", "", "", "", "", 57.41, 3.989175*^6, 65.032, 38.7, 
  14.864, 10.244, 9745.079, 4.2, 496.218, 7.11, 5.3, 55.5, "", 2.6, 73.77}, 
 {"GEO", "Asia", "Georgia", "2020-06-23", 911., 3., 14., 0., 228.368, 0.752, 
  3.509, 0., "", "", "", "", "", "", "", 57.41, 3.989175*^6, 65.032, 38.7, 
  14.864, 10.244, 9745.079, 4.2, 496.218, 7.11, 5.3, 55.5, "", 2.6, 73.77}, 
 {"GEO", "Asia", "Georgia", "2020-06-24", 914., 3., 14., 0., 229.12, 0.752, 
  3.509, 0., "", "", "", "", "", "", "", 57.41, 3.989175*^6, 65.032, 38.7, 
  14.864, 10.244, 9745.079, 4.2, 496.218, 7.11, 5.3, 55.5, "", 2.6, 73.77}, 
 {"GEO", "Asia", "Georgia", "2020-06-25", 917., 3., 14., 0., 229.872, 0.752, 
  3.509, 0., "", "", "", "", "", "", "", 57.41, 3.989175*^6, 65.032, 38.7, 
  14.864, 10.244, 9745.079, 4.2, 496.218, 7.11, 5.3, 55.5, "", 2.6, 73.77}, 
 {"GEO", "Asia", "Georgia", "2020-06-26", 919., 2., 14., 0., 230.373, 0.501, 
  3.509, 0., "", "", "", "", "", "", "", 57.41, 3.989175*^6, 65.032, 38.7, 
  14.864, 10.244, 9745.079, 4.2, 496.218, 7.11, 5.3, 55.5, "", 2.6, 73.77}, 
 {"GEO", "Asia", "Georgia", "2020-06-27", 921., 2., 14., 0., 230.875, 0.501, 
  3.509, 0., "", "", "", "", "", "", "", 57.41, 3.989175*^6, 65.032, 38.7, 
  14.864, 10.244, 9745.079, 4.2, 496.218, 7.11, 5.3, 55.5, "", 2.6, 73.77}, 
 {"GEO", "Asia", "Georgia", "2020-06-28", 924., 3., 15., 1., 231.627, 0.752, 
  3.76, 0.251, "", "", "", "", "", "", "", 57.41, 3.989175*^6, 65.032, 38.7, 
  14.864, 10.244, 9745.079, 4.2, 496.218, 7.11, 5.3, 55.5, "", 2.6, 73.77}, 
 {"GEO", "Asia", "Georgia", "2020-06-29", 926., 2., 15., 0., 232.128, 0.501, 
  3.76, 0., "", "", "", "", "", "", "", 57.41, 3.989175*^6, 65.032, 38.7, 
  14.864, 10.244, 9745.079, 4.2, 496.218, 7.11, 5.3, 55.5, "", 2.6, 73.77}, 
 {"GEO", "Asia", "Georgia", "2020-06-30", 928., 2., 15., 0., 232.63, 0.501, 
  3.76, 0., "", "", "", "", "", "", "", "", 3.989175*^6, 65.032, 38.7, 
  14.864, 10.244, 9745.079, 4.2, 496.218, 7.11, 5.3, 55.5, "", 2.6, 73.77}, 
 {"GEO", "Asia", "Georgia", "2020-07-01", 928., 0., 15., 0., 232.63, 0., 
  3.76, 0., "", "", "", "", "", "", "", "", 3.989175*^6, 65.032, 38.7, 
  14.864, 10.244, 9745.079, 4.2, 496.218, 7.11, 5.3, 55.5, "", 2.6, 73.77}, 
 {"GEO", "Asia", "Georgia", "2020-07-02", 931., 3., 15., 0., 233.382, 0.752, 
  3.76, 0., "", "", "", "", "", "", "", "", 3.989175*^6, 65.032, 38.7, 
  14.864, 10.244, 9745.079, 4.2, 496.218, 7.11, 5.3, 55.5, "", 2.6, 73.77}, 
 {"GEO", "Asia", "Georgia", "2020-07-03", 939., 8., 15., 0., 235.387, 2.005, 
  3.76, 0., "", "", "", "", "", "", "", "", 3.989175*^6, 65.032, 38.7, 
  14.864, 10.244, 9745.079, 4.2, 496.218, 7.11, 5.3, 55.5, "", 2.6, 73.77}, 
 {"GEO", "Asia", "Georgia", "2020-07-04", 946., 7., 15., 0., 237.142, 1.755, 
  3.76, 0., "", "", "", "", "", "", "", "", 3.989175*^6, 65.032, 38.7, 
  14.864, 10.244, 9745.079, 4.2, 496.218, 7.11, 5.3, 55.5, "", 2.6, 73.77}, 
 {"GEO", "Asia", "Georgia", "2020-07-05", 948., 2., 15., 0., 237.643, 0.501, 
  3.76, 0., "", "", "", "", "", "", "", "", 3.989175*^6, 65.032, 38.7, 
  14.864, 10.244, 9745.079, 4.2, 496.218, 7.11, 5.3, 55.5, "", 2.6, 73.77}, 
 {"GEO", "Asia", "Georgia", "2020-07-06", 953., 5., 15., 0., 238.897, 1.253, 
  3.76, 0., "", "", "", "", "", "", "", "", 3.989175*^6, 65.032, 38.7, 
  14.864, 10.244, 9745.079, 4.2, 496.218, 7.11, 5.3, 55.5, "", 2.6, 73.77}, 
 {"GEO", "Asia", "Georgia", "2020-07-07", 958., 5., 15., 0., 240.15, 1.253, 
  3.76, 0., "", "", "", "", "", "", "", "", 3.989175*^6, 65.032, 38.7, 
  14.864, 10.244, 9745.079, 4.2, 496.218, 7.11, 5.3, 55.5, "", 2.6, 73.77}, 
 {"GEO", "Asia", "Georgia", "2020-07-08", 963., 5., 15., 0., 241.403, 1.253, 
  3.76, 0., "", "", "", "", "", "", "", "", 3.989175*^6, 65.032, 38.7, 
  14.864, 10.244, 9745.079, 4.2, 496.218, 7.11, 5.3, 55.5, "", 2.6, 73.77}, 
 {"DEU", "Europe", "Germany", "2019-12-31", 0., 0., 0., 0., 0., 0., 0., 0., 
  "", "", "", "", "", "", "", "", 8.3783945*^7, 237.016, 46.6, 21.453, 
  15.957, 45229.245, "", 156.139, 8.31, 28.2, 33.1, "", 8., 81.33}, 
 {"DEU", "Europe", "Germany", "2020-01-01", 0., 0., 0., 0., 0., 0., 0., 0., 
  "", "", "", "", "", "", "", 0., 8.3783945*^7, 237.016, 46.6, 21.453, 
  15.957, 45229.245, "", 156.139, 8.31, 28.2, 33.1, "", 8., 81.33}, 
 {"DEU", "Europe", "Germany", "2020-01-02", 0., 0., 0., 0., 0., 0., 0., 0., 
  "", "", "", "", "", "", "", 0., 8.3783945*^7, 237.016, 46.6, 21.453, 
  15.957, 45229.245, "", 156.139, 8.31, 28.2, 33.1, "", 8., 81.33}, 
 {"DEU", "Europe", "Germany", "2020-01-03", 0., 0., 0., 0., 0., 0., 0., 0., 
  "", "", "", "", "", "", "", 0., 8.3783945*^7, 237.016, 46.6, 21.453, 
  15.957, 45229.245, "", 156.139, 8.31, 28.2, 33.1, "", 8., 81.33}, 
 {"DEU", "Europe", "Germany", "2020-01-04", 0., 0., 0., 0., 0., 0., 0., 0., 
  "", "", "", "", "", "", "", 0., 8.3783945*^7, 237.016, 46.6, 21.453, 
  15.957, 45229.245, "", 156.139, 8.31, 28.2, 33.1, "", 8., 81.33}, 
 {"DEU", "Europe", "Germany", "2020-01-05", 0., 0., 0., 0., 0., 0., 0., 0., 
  "", "", "", "", "", "", "", 0., 8.3783945*^7, 237.016, 46.6, 21.453, 
  15.957, 45229.245, "", 156.139, 8.31, 28.2, 33.1, "", 8., 81.33}, 
 {"DEU", "Europe", "Germany", "2020-01-06", 0., 0., 0., 0., 0., 0., 0., 0., 
  "", "", "", "", "", "", "", 0., 8.3783945*^7, 237.016, 46.6, 21.453, 
  15.957, 45229.245, "", 156.139, 8.31, 28.2, 33.1, "", 8., 81.33}, 
 {"DEU", "Europe", "Germany", "2020-01-07", 0., 0., 0., 0., 0., 0., 0., 0., 
  "", "", "", "", "", "", "", 0., 8.3783945*^7, 237.016, 46.6, 21.453, 
  15.957, 45229.245, "", 156.139, 8.31, 28.2, 33.1, "", 8., 81.33}, 
 {"DEU", "Europe", "Germany", "2020-01-08", 0., 0., 0., 0., 0., 0., 0., 0., 
  "", "", "", "", "", "", "", 0., 8.3783945*^7, 237.016, 46.6, 21.453, 
  15.957, 45229.245, "", 156.139, 8.31, 28.2, 33.1, "", 8., 81.33}, 
 {"DEU", "Europe", "Germany", "2020-01-09", 0., 0., 0., 0., 0., 0., 0., 0., 
  "", "", "", "", "", "", "", 0., 8.3783945*^7, 237.016, 46.6, 21.453, 
  15.957, 45229.245, "", 156.139, 8.31, 28.2, 33.1, "", 8., 81.33}, 
 {"DEU", "Europe", "Germany", "2020-01-10", 0., 0., 0., 0., 0., 0., 0., 0., 
  "", "", "", "", "", "", "", 0., 8.3783945*^7, 237.016, 46.6, 21.453, 
  15.957, 45229.245, "", 156.139, 8.31, 28.2, 33.1, "", 8., 81.33}, 
 {"DEU", "Europe", "Germany", "2020-01-11", 0., 0., 0., 0., 0., 0., 0., 0., 
  "", "", "", "", "", "", "", 0., 8.3783945*^7, 237.016, 46.6, 21.453, 
  15.957, 45229.245, "", 156.139, 8.31, 28.2, 33.1, "", 8., 81.33}, 
 {"DEU", "Europe", "Germany", "2020-01-12", 0., 0., 0., 0., 0., 0., 0., 0., 
  "", "", "", "", "", "", "", 0., 8.3783945*^7, 237.016, 46.6, 21.453, 
  15.957, 45229.245, "", 156.139, 8.31, 28.2, 33.1, "", 8., 81.33}, 
 {"DEU", "Europe", "Germany", "2020-01-13", 0., 0., 0., 0., 0., 0., 0., 0., 
  "", "", "", "", "", "", "", 0., 8.3783945*^7, 237.016, 46.6, 21.453, 
  15.957, 45229.245, "", 156.139, 8.31, 28.2, 33.1, "", 8., 81.33}, 
 {"DEU", "Europe", "Germany", "2020-01-14", 0., 0., 0., 0., 0., 0., 0., 0., 
  "", "", "", "", "", "", "", 0., 8.3783945*^7, 237.016, 46.6, 21.453, 
  15.957, 45229.245, "", 156.139, 8.31, 28.2, 33.1, "", 8., 81.33}, 
 {"DEU", "Europe", "Germany", "2020-01-15", 0., 0., 0., 0., 0., 0., 0., 0., 
  "", "", "", "", "", "", "", 0., 8.3783945*^7, 237.016, 46.6, 21.453, 
  15.957, 45229.245, "", 156.139, 8.31, 28.2, 33.1, "", 8., 81.33}, 
 {"DEU", "Europe", "Germany", "2020-01-16", 0., 0., 0., 0., 0., 0., 0., 0., 
  "", "", "", "", "", "", "", 0., 8.3783945*^7, 237.016, 46.6, 21.453, 
  15.957, 45229.245, "", 156.139, 8.31, 28.2, 33.1, "", 8., 81.33}, 
 {"DEU", "Europe", "Germany", "2020-01-17", 0., 0., 0., 0., 0., 0., 0., 0., 
  "", "", "", "", "", "", "", 0., 8.3783945*^7, 237.016, 46.6, 21.453, 
  15.957, 45229.245, "", 156.139, 8.31, 28.2, 33.1, "", 8., 81.33}, 
 {"DEU", "Europe", "Germany", "2020-01-18", 0., 0., 0., 0., 0., 0., 0., 0., 
  "", "", "", "", "", "", "", 0., 8.3783945*^7, 237.016, 46.6, 21.453, 
  15.957, 45229.245, "", 156.139, 8.31, 28.2, 33.1, "", 8., 81.33}, 
 {"DEU", "Europe", "Germany", "2020-01-19", 0., 0., 0., 0., 0., 0., 0., 0., 
  "", "", "", "", "", "", "", 0., 8.3783945*^7, 237.016, 46.6, 21.453, 
  15.957, 45229.245, "", 156.139, 8.31, 28.2, 33.1, "", 8., 81.33}, 
 {"DEU", "Europe", "Germany", "2020-01-20", 0., 0., 0., 0., 0., 0., 0., 0., 
  "", "", "", "", "", "", "", 0., 8.3783945*^7, 237.016, 46.6, 21.453, 
  15.957, 45229.245, "", 156.139, 8.31, 28.2, 33.1, "", 8., 81.33}, 
 {"DEU", "Europe", "Germany", "2020-01-21", 0., 0., 0., 0., 0., 0., 0., 0., 
  "", "", "", "", "", "", "", 0., 8.3783945*^7, 237.016, 46.6, 21.453, 
  15.957, 45229.245, "", 156.139, 8.31, 28.2, 33.1, "", 8., 81.33}, 
 {"DEU", "Europe", "Germany", "2020-01-22", 0., 0., 0., 0., 0., 0., 0., 0., 
  "", "", "", "", "", "", "", 0., 8.3783945*^7, 237.016, 46.6, 21.453, 
  15.957, 45229.245, "", 156.139, 8.31, 28.2, 33.1, "", 8., 81.33}, 
 {"DEU", "Europe", "Germany", "2020-01-23", 0., 0., 0., 0., 0., 0., 0., 0., 
  "", "", "", "", "", "", "", 0., 8.3783945*^7, 237.016, 46.6, 21.453, 
  15.957, 45229.245, "", 156.139, 8.31, 28.2, 33.1, "", 8., 81.33}, 
 {"DEU", "Europe", "Germany", "2020-01-24", 0., 0., 0., 0., 0., 0., 0., 0., 
  "", "", "", "", "", "", "", 5.56, 8.3783945*^7, 237.016, 46.6, 21.453, 
  15.957, 45229.245, "", 156.139, 8.31, 28.2, 33.1, "", 8., 81.33}, 
 {"DEU", "Europe", "Germany", "2020-01-25", 0., 0., 0., 0., 0., 0., 0., 0., 
  "", "", "", "", "", "", "", 5.56, 8.3783945*^7, 237.016, 46.6, 21.453, 
  15.957, 45229.245, "", 156.139, 8.31, 28.2, 33.1, "", 8., 81.33}, 
 {"DEU", "Europe", "Germany", "2020-01-26", 0., 0., 0., 0., 0., 0., 0., 0., 
  "", "", "", "", "", "", "", 5.56, 8.3783945*^7, 237.016, 46.6, 21.453, 
  15.957, 45229.245, "", 156.139, 8.31, 28.2, 33.1, "", 8., 81.33}, 
 {"DEU", "Europe", "Germany", "2020-01-27", 0., 0., 0., 0., 0., 0., 0., 0., 
  "", "", "", "", "", "", "", 5.56, 8.3783945*^7, 237.016, 46.6, 21.453, 
  15.957, 45229.245, "", 156.139, 8.31, 28.2, 33.1, "", 8., 81.33}, 
 {"DEU", "Europe", "Germany", "2020-01-28", 1., 1., 0., 0., 0.012, 0.012, 0., 
  0., "", "", "", "", "", "", "", 5.56, 8.3783945*^7, 237.016, 46.6, 21.453, 
  15.957, 45229.245, "", 156.139, 8.31, 28.2, 33.1, "", 8., 81.33}, 
 {"DEU", "Europe", "Germany", "2020-01-29", 4., 3., 0., 0., 0.048, 0.036, 0., 
  0., "", "", "", "", "", "", "", 5.56, 8.3783945*^7, 237.016, 46.6, 21.453, 
  15.957, 45229.245, "", 156.139, 8.31, 28.2, 33.1, "", 8., 81.33}, 
 {"DEU", "Europe", "Germany", "2020-01-30", 4., 0., 0., 0., 0.048, 0., 0., 
  0., "", "", "", "", "", "", "", 5.56, 8.3783945*^7, 237.016, 46.6, 21.453, 
  15.957, 45229.245, "", 156.139, 8.31, 28.2, 33.1, "", 8., 81.33}, 
 {"DEU", "Europe", "Germany", "2020-01-31", 5., 1., 0., 0., 0.06, 0.012, 0., 
  0., "", "", "", "", "", "", "", 5.56, 8.3783945*^7, 237.016, 46.6, 21.453, 
  15.957, 45229.245, "", 156.139, 8.31, 28.2, 33.1, "", 8., 81.33}, 
 {"DEU", "Europe", "Germany", "2020-02-01", 7., 2., 0., 0., 0.084, 0.024, 0., 
  0., "", "", "", "", "", "", "", 5.56, 8.3783945*^7, 237.016, 46.6, 21.453, 
  15.957, 45229.245, "", 156.139, 8.31, 28.2, 33.1, "", 8., 81.33}, 
 {"DEU", "Europe", "Germany", "2020-02-02", 8., 1., 0., 0., 0.095, 0.012, 0., 
  0., "", "", "", "", "", "", "", 5.56, 8.3783945*^7, 237.016, 46.6, 21.453, 
  15.957, 45229.245, "", 156.139, 8.31, 28.2, 33.1, "", 8., 81.33}, 
 {"DEU", "Europe", "Germany", "2020-02-03", 9., 1., 0., 0., 0.107, 0.012, 0., 
  0., "", "", "", "", "", "", "", 5.56, 8.3783945*^7, 237.016, 46.6, 21.453, 
  15.957, 45229.245, "", 156.139, 8.31, 28.2, 33.1, "", 8., 81.33}, 
 {"DEU", "Europe", "Germany", "2020-02-04", 11., 2., 0., 0., 0.131, 0.024, 
  0., 0., "", "", "", "", "", "", "", 5.56, 8.3783945*^7, 237.016, 46.6, 
  21.453, 15.957, 45229.245, "", 156.139, 8.31, 28.2, 33.1, "", 8., 81.33}, 
 {"DEU", "Europe", "Germany", "2020-02-05", 11., 0., 0., 0., 0.131, 0., 0., 
  0., "", "", "", "", "", "", "", 5.56, 8.3783945*^7, 237.016, 46.6, 21.453, 
  15.957, 45229.245, "", 156.139, 8.31, 28.2, 33.1, "", 8., 81.33}, 
 {"DEU", "Europe", "Germany", "2020-02-06", 11., 0., 0., 0., 0.131, 0., 0., 
  0., "", "", "", "", "", "", "", 5.56, 8.3783945*^7, 237.016, 46.6, 21.453, 
  15.957, 45229.245, "", 156.139, 8.31, 28.2, 33.1, "", 8., 81.33}, 
 {"DEU", "Europe", "Germany", "2020-02-07", 12., 1., 0., 0., 0.143, 0.012, 
  0., 0., "", "", "", "", "", "", "", 5.56, 8.3783945*^7, 237.016, 46.6, 
  21.453, 15.957, 45229.245, "", 156.139, 8.31, 28.2, 33.1, "", 8., 81.33}, 
 {"DEU", "Europe", "Germany", "2020-02-08", 13., 1., 0., 0., 0.155, 0.012, 
  0., 0., "", "", "", "", "", "", "", 5.56, 8.3783945*^7, 237.016, 46.6, 
  21.453, 15.957, 45229.245, "", 156.139, 8.31, 28.2, 33.1, "", 8., 81.33}, 
 {"DEU", "Europe", "Germany", "2020-02-09", 13., 0., 0., 0., 0.155, 0., 0., 
  0., "", "", "", "", "", "", "", 5.56, 8.3783945*^7, 237.016, 46.6, 21.453, 
  15.957, 45229.245, "", 156.139, 8.31, 28.2, 33.1, "", 8., 81.33}, 
 {"DEU", "Europe", "Germany", "2020-02-10", 13., 0., 0., 0., 0.155, 0., 0., 
  0., "", "", "", "", "", "", "", 5.56, 8.3783945*^7, 237.016, 46.6, 21.453, 
  15.957, 45229.245, "", 156.139, 8.31, 28.2, 33.1, "", 8., 81.33}, 
 {"DEU", "Europe", "Germany", "2020-02-11", 13., 0., 0., 0., 0.155, 0., 0., 
  0., "", "", "", "", "", "", "", 5.56, 8.3783945*^7, 237.016, 46.6, 21.453, 
  15.957, 45229.245, "", 156.139, 8.31, 28.2, 33.1, "", 8., 81.33}, 
 {"DEU", "Europe", "Germany", "2020-02-12", 15., 2., 0., 0., 0.179, 0.024, 
  0., 0., "", "", "", "", "", "", "", 11.11, 8.3783945*^7, 237.016, 46.6, 
  21.453, 15.957, 45229.245, "", 156.139, 8.31, 28.2, 33.1, "", 8., 81.33}, 
 {"DEU", "Europe", "Germany", "2020-02-13", 15., 0., 0., 0., 0.179, 0., 0., 
  0., "", "", "", "", "", "", "", 11.11, 8.3783945*^7, 237.016, 46.6, 21.453, 
  15.957, 45229.245, "", 156.139, 8.31, 28.2, 33.1, "", 8., 81.33}, 
 {"DEU", "Europe", "Germany", "2020-02-14", 15., 0., 0., 0., 0.179, 0., 0., 
  0., "", "", "", "", "", "", "", 11.11, 8.3783945*^7, 237.016, 46.6, 21.453, 
  15.957, 45229.245, "", 156.139, 8.31, 28.2, 33.1, "", 8., 81.33}, 
 {"DEU", "Europe", "Germany", "2020-02-15", 15., 0., 0., 0., 0.179, 0., 0., 
  0., "", "", "", "", "", "", "", 11.11, 8.3783945*^7, 237.016, 46.6, 21.453, 
  15.957, 45229.245, "", 156.139, 8.31, 28.2, 33.1, "", 8., 81.33}, 
 {"DEU", "Europe", "Germany", "2020-02-16", 15., 0., 0., 0., 0.179, 0., 0., 
  0., "", "", "", "", "", "", "", 11.11, 8.3783945*^7, 237.016, 46.6, 21.453, 
  15.957, 45229.245, "", 156.139, 8.31, 28.2, 33.1, "", 8., 81.33}, 
 {"DEU", "Europe", "Germany", "2020-02-17", 15., 0., 0., 0., 0.179, 0., 0., 
  0., "", "", "", "", "", "", "", 11.11, 8.3783945*^7, 237.016, 46.6, 21.453, 
  15.957, 45229.245, "", 156.139, 8.31, 28.2, 33.1, "", 8., 81.33}, 
 {"DEU", "Europe", "Germany", "2020-02-18", 15., 0., 0., 0., 0.179, 0., 0., 
  0., "", "", "", "", "", "", "", 11.11, 8.3783945*^7, 237.016, 46.6, 21.453, 
  15.957, 45229.245, "", 156.139, 8.31, 28.2, 33.1, "", 8., 81.33}, 
 {"DEU", "Europe", "Germany", "2020-02-19", 15., 0., 0., 0., 0.179, 0., 0., 
  0., "", "", "", "", "", "", "", 11.11, 8.3783945*^7, 237.016, 46.6, 21.453, 
  15.957, 45229.245, "", 156.139, 8.31, 28.2, 33.1, "", 8., 81.33}, 
 {"DEU", "Europe", "Germany", "2020-02-20", 15., 0., 0., 0., 0.179, 0., 0., 
  0., "", "", "", "", "", "", "", 11.11, 8.3783945*^7, 237.016, 46.6, 21.453, 
  15.957, 45229.245, "", 156.139, 8.31, 28.2, 33.1, "", 8., 81.33}, 
 {"DEU", "Europe", "Germany", "2020-02-21", 15., 0., 0., 0., 0.179, 0., 0., 
  0., "", "", "", "", "", "", "", 11.11, 8.3783945*^7, 237.016, 46.6, 21.453, 
  15.957, 45229.245, "", 156.139, 8.31, 28.2, 33.1, "", 8., 81.33}, 
 {"DEU", "Europe", "Germany", "2020-02-22", 15., 0., 0., 0., 0.179, 0., 0., 
  0., "", "", "", "", "", "", "", 11.11, 8.3783945*^7, 237.016, 46.6, 21.453, 
  15.957, 45229.245, "", 156.139, 8.31, 28.2, 33.1, "", 8., 81.33}, 
 {"DEU", "Europe", "Germany", "2020-02-23", 15., 0., 0., 0., 0.179, 0., 0., 
  0., "", "", "", "", "", "", "", 11.11, 8.3783945*^7, 237.016, 46.6, 21.453, 
  15.957, 45229.245, "", 156.139, 8.31, 28.2, 33.1, "", 8., 81.33}, 
 {"DEU", "Europe", "Germany", "2020-02-24", 15., 0., 0., 0., 0.179, 0., 0., 
  0., "", "", "", "", "", "", "", 11.11, 8.3783945*^7, 237.016, 46.6, 21.453, 
  15.957, 45229.245, "", 156.139, 8.31, 28.2, 33.1, "", 8., 81.33}, 
 {"DEU", "Europe", "Germany", "2020-02-25", 15., 0., 0., 0., 0.179, 0., 0., 
  0., "", "", "", "", "", "", "", 11.11, 8.3783945*^7, 237.016, 46.6, 21.453, 
  15.957, 45229.245, "", 156.139, 8.31, 28.2, 33.1, "", 8., 81.33}, 
 {"DEU", "Europe", "Germany", "2020-02-26", 17., 2., 0., 0., 0.203, 0.024, 
  0., 0., "", "", "", "", "", "", "", 16.67, 8.3783945*^7, 237.016, 46.6, 
  21.453, 15.957, 45229.245, "", 156.139, 8.31, 28.2, 33.1, "", 8., 81.33}, 
 {"DEU", "Europe", "Germany", "2020-02-27", 21., 4., 0., 0., 0.251, 0.048, 
  0., 0., "", "", "", "", "", "", "", 16.67, 8.3783945*^7, 237.016, 46.6, 
  21.453, 15.957, 45229.245, "", 156.139, 8.31, 28.2, 33.1, "", 8., 81.33}, 
 {"DEU", "Europe", "Germany", "2020-02-28", 47., 26., 0., 0., 0.561, 0.31, 
  0., 0., "", "", "", "", "", "", "", 19.44, 8.3783945*^7, 237.016, 46.6, 
  21.453, 15.957, 45229.245, "", 156.139, 8.31, 28.2, 33.1, "", 8., 81.33}, 
 {"DEU", "Europe", "Germany", "2020-02-29", 57., 10., 0., 0., 0.68, 0.119, 
  0., 0., "", "", "", "", "", "", "", 25., 8.3783945*^7, 237.016, 46.6, 
  21.453, 15.957, 45229.245, "", 156.139, 8.31, 28.2, 33.1, "", 8., 81.33}, 
 {"DEU", "Europe", "Germany", "2020-03-01", 111., 54., 0., 0., 1.325, 0.645, 
  0., 0., "", "", "", "", "", "", "", 25., 8.3783945*^7, 237.016, 46.6, 
  21.453, 15.957, 45229.245, "", 156.139, 8.31, 28.2, 33.1, "", 8., 81.33}, 
 {"DEU", "Europe", "Germany", "2020-03-02", 129., 18., 0., 0., 1.54, 0.215, 
  0., 0., "", "", "", "", "", "", "", 25., 8.3783945*^7, 237.016, 46.6, 
  21.453, 15.957, 45229.245, "", 156.139, 8.31, 28.2, 33.1, "", 8., 81.33}, 
 {"DEU", "Europe", "Germany", "2020-03-03", 157., 28., 0., 0., 1.874, 0.334, 
  0., 0., "", "", "", "", "", "", "", 25., 8.3783945*^7, 237.016, 46.6, 
  21.453, 15.957, 45229.245, "", 156.139, 8.31, 28.2, 33.1, "", 8., 81.33}, 
 {"DEU", "Europe", "Germany", "2020-03-04", 196., 39., 0., 0., 2.339, 0.465, 
  0., 0., "", "", "", "", "", "", "", 25., 8.3783945*^7, 237.016, 46.6, 
  21.453, 15.957, 45229.245, "", 156.139, 8.31, 28.2, 33.1, "", 8., 81.33}, 
 {"DEU", "Europe", "Germany", "2020-03-05", 262., 66., 0., 0., 3.127, 0.788, 
  0., 0., "", "", "", "", "", "", "", 25., 8.3783945*^7, 237.016, 46.6, 
  21.453, 15.957, 45229.245, "", 156.139, 8.31, 28.2, 33.1, "", 8., 81.33}, 
 {"DEU", "Europe", "Germany", "2020-03-06", 400., 138., 0., 0., 4.774, 1.647, 
  0., 0., "", "", "", "", "", "", "", 25., 8.3783945*^7, 237.016, 46.6, 
  21.453, 15.957, 45229.245, "", 156.139, 8.31, 28.2, 33.1, "", 8., 81.33}, 
 {"DEU", "Europe", "Germany", "2020-03-07", 684., 284., 0., 0., 8.164, 3.39, 
  0., 0., "", "", "", "", "", "", "", 25., 8.3783945*^7, 237.016, 46.6, 
  21.453, 15.957, 45229.245, "", 156.139, 8.31, 28.2, 33.1, "", 8., 81.33}, 
 {"DEU", "Europe", "Germany", "2020-03-08", 847., 163., 0., 0., 10.109, 
  1.945, 0., 0., 124716., "", 1.489, "", "", "", "tests performed", 25., 
  8.3783945*^7, 237.016, 46.6, 21.453, 15.957, 45229.245, "", 156.139, 8.31, 
  28.2, 33.1, "", 8., 81.33}, {"DEU", "Europe", "Germany", "2020-03-09", 
  902., 55., 0., 0., 10.766, 0.656, 0., 0., "", "", "", "", "", "", 
  "tests performed", 28.7, 8.3783945*^7, 237.016, 46.6, 21.453, 15.957, 
  45229.245, "", 156.139, 8.31, 28.2, 33.1, "", 8., 81.33}, 
 {"DEU", "Europe", "Germany", "2020-03-10", 1139., 237., 2., 2., 13.594, 
  2.829, 0.024, 0.024, "", "", "", "", "", "", "tests performed", 32.87, 
  8.3783945*^7, 237.016, 46.6, 21.453, 15.957, 45229.245, "", 156.139, 8.31, 
  28.2, 33.1, "", 8., 81.33}, {"DEU", "Europe", "Germany", "2020-03-11", 
  1296., 157., 2., 0., 15.468, 1.874, 0.024, 0., "", "", "", "", "", "", 
  "tests performed", 32.87, 8.3783945*^7, 237.016, 46.6, 21.453, 15.957, 
  45229.245, "", 156.139, 8.31, 28.2, 33.1, "", 8., 81.33}, 
 {"DEU", "Europe", "Germany", "2020-03-12", 1567., 271., 3., 1., 18.703, 
  3.235, 0.036, 0.012, "", "", "", "", "", "", "tests performed", 32.87, 
  8.3783945*^7, 237.016, 46.6, 21.453, 15.957, 45229.245, "", 156.139, 8.31, 
  28.2, 33.1, "", 8., 81.33}, {"DEU", "Europe", "Germany", "2020-03-13", 
  2369., 802., 5., 2., 28.275, 9.572, 0.06, 0.024, "", "", "", "", "", "", 
  "tests performed", 32.87, 8.3783945*^7, 237.016, 46.6, 21.453, 15.957, 
  45229.245, "", 156.139, 8.31, 28.2, 33.1, "", 8., 81.33}, 
 {"DEU", "Europe", "Germany", "2020-03-14", 3062., 693., 5., 0., 36.546, 
  8.271, 0.06, 0., "", "", "", "", "", "", "tests performed", 32.87, 
  8.3783945*^7, 237.016, 46.6, 21.453, 15.957, 45229.245, "", 156.139, 8.31, 
  28.2, 33.1, "", 8., 81.33}, {"DEU", "Europe", "Germany", "2020-03-15", 
  3795., 733., 8., 3., 45.295, 8.749, 0.095, 0.036, 252173., "", 3.01, "", 
  18208., 0.217, "tests performed", 32.87, 8.3783945*^7, 237.016, 46.6, 
  21.453, 15.957, 45229.245, "", 156.139, 8.31, 28.2, 33.1, "", 8., 81.33}, 
 {"DEU", "Europe", "Germany", "2020-03-16", 4838., 1043., 12., 4., 57.744, 
  12.449, 0.143, 0.048, "", "", "", "", 22722., 0.271, "tests performed", 
  42.13, 8.3783945*^7, 237.016, 46.6, 21.453, 15.957, 45229.245, "", 156.139, 
  8.31, 28.2, 33.1, "", 8., 81.33}, {"DEU", "Europe", "Germany", 
  "2020-03-17", 6012., 1174., 13., 1., 71.756, 14.012, 0.155, 0.012, "", "", 
  "", "", 27235., 0.325, "tests performed", 42.13, 8.3783945*^7, 237.016, 
  46.6, 21.453, 15.957, 45229.245, "", 156.139, 8.31, 28.2, 33.1, "", 8., 
  81.33}, {"DEU", "Europe", "Germany", "2020-03-18", 7156., 1144., 13., 0., 
  85.41, 13.654, 0.155, 0., "", "", "", "", 31749., 0.379, "tests performed", 
  52.31, 8.3783945*^7, 237.016, 46.6, 21.453, 15.957, 45229.245, "", 156.139, 
  8.31, 28.2, 33.1, "", 8., 81.33}, {"DEU", "Europe", "Germany", 
  "2020-03-19", 8198., 1042., 13., 0., 97.847, 12.437, 0.155, 0., "", "", "", 
  "", 36262., 0.433, "tests performed", 55.09, 8.3783945*^7, 237.016, 46.6, 
  21.453, 15.957, 45229.245, "", 156.139, 8.31, 28.2, 33.1, "", 8., 81.33}, 
 {"DEU", "Europe", "Germany", "2020-03-20", 14138., 5940., 43., 30., 168.744, 
  70.897, 0.513, 0.358, "", "", "", "", 40776., 0.487, "tests performed", 
  57.87, 8.3783945*^7, 237.016, 46.6, 21.453, 15.957, 45229.245, "", 156.139, 
  8.31, 28.2, 33.1, "", 8., 81.33}, {"DEU", "Europe", "Germany", 
  "2020-03-21", 18187., 4049., 45., 2., 217.07, 48.327, 0.537, 0.024, "", "", 
  "", "", 45289., 0.541, "tests performed", 68.06, 8.3783945*^7, 237.016, 
  46.6, 21.453, 15.957, 45229.245, "", 156.139, 8.31, 28.2, 33.1, "", 8., 
  81.33}, {"DEU", "Europe", "Germany", "2020-03-22", 21463., 3276., 67., 22., 
  256.171, 39.101, 0.8, 0.263, 600792., "", 7.171, "", 49803., 0.594, 
  "tests performed", 73.15, 8.3783945*^7, 237.016, 46.6, 21.453, 15.957, 
  45229.245, "", 156.139, 8.31, 28.2, 33.1, "", 8., 81.33}, 
 {"DEU", "Europe", "Germany", "2020-03-23", 24774., 3311., 94., 27., 295.689, 
  39.518, 1.122, 0.322, "", "", "", "", 50066., 0.598, "tests performed", 
  73.15, 8.3783945*^7, 237.016, 46.6, 21.453, 15.957, 45229.245, "", 156.139, 
  8.31, 28.2, 33.1, "", 8., 81.33}, {"DEU", "Europe", "Germany", 
  "2020-03-24", 29212., 4438., 126., 32., 348.659, 52.97, 1.504, 0.382, "", 
  "", "", "", 50329., 0.601, "tests performed", 73.15, 8.3783945*^7, 237.016, 
  46.6, 21.453, 15.957, 45229.245, "", 156.139, 8.31, 28.2, 33.1, "", 8., 
  81.33}, {"DEU", "Europe", "Germany", "2020-03-25", 31554., 2342., 149., 
  23., 376.612, 27.953, 1.778, 0.275, "", "", "", "", 50592., 0.604, 
  "tests performed", 73.15, 8.3783945*^7, 237.016, 46.6, 21.453, 15.957, 
  45229.245, "", 156.139, 8.31, 28.2, 33.1, "", 8., 81.33}, 
 {"DEU", "Europe", "Germany", "2020-03-26", 36508., 4954., 198., 49., 435.74, 
  59.128, 2.363, 0.585, "", "", "", "", 50855., 0.607, "tests performed", 
  73.15, 8.3783945*^7, 237.016, 46.6, 21.453, 15.957, 45229.245, "", 156.139, 
  8.31, 28.2, 33.1, "", 8., 81.33}, {"DEU", "Europe", "Germany", 
  "2020-03-27", 42288., 5780., 253., 55., 504.727, 68.987, 3.02, 0.656, "", 
  "", "", "", 51119., 0.61, "tests performed", 73.15, 8.3783945*^7, 237.016, 
  46.6, 21.453, 15.957, 45229.245, "", 156.139, 8.31, 28.2, 33.1, "", 8., 
  81.33}, {"DEU", "Europe", "Germany", "2020-03-28", 48582., 6294., 325., 
  72., 579.849, 75.122, 3.879, 0.859, "", "", "", "", 51382., 0.613, 
  "tests performed", 73.15, 8.3783945*^7, 237.016, 46.6, 21.453, 15.957, 
  45229.245, "", 156.139, 8.31, 28.2, 33.1, "", 8., 81.33}, 
 {"DEU", "Europe", "Germany", "2020-03-29", 52547., 3965., 389., 64., 
  627.173, 47.324, 4.643, 0.764, 962307., "", 11.486, "", 51645., 0.616, 
  "tests performed", 73.15, 8.3783945*^7, 237.016, 46.6, 21.453, 15.957, 
  45229.245, "", 156.139, 8.31, 28.2, 33.1, "", 8., 81.33}, 
 {"DEU", "Europe", "Germany", "2020-03-30", 57298., 4751., 455., 66., 
  683.878, 56.705, 5.431, 0.788, "", "", "", "", 52601., 0.628, 
  "tests performed", 73.15, 8.3783945*^7, 237.016, 46.6, 21.453, 15.957, 
  45229.245, "", 156.139, 8.31, 28.2, 33.1, "", 8., 81.33}, 
 {"DEU", "Europe", "Germany", "2020-03-31", 61913., 4615., 583., 128., 
  738.96, 55.082, 6.958, 1.528, "", "", "", "", 53557., 0.639, 
  "tests performed", 73.15, 8.3783945*^7, 237.016, 46.6, 21.453, 15.957, 
  45229.245, "", 156.139, 8.31, 28.2, 33.1, "", 8., 81.33}, 
 {"DEU", "Europe", "Germany", "2020-04-01", 67366., 5453., 732., 149., 
  804.044, 65.084, 8.737, 1.778, "", "", "", "", 54512., 0.651, 
  "tests performed", 73.15, 8.3783945*^7, 237.016, 46.6, 21.453, 15.957, 
  45229.245, "", 156.139, 8.31, 28.2, 33.1, "", 8., 81.33}, 
 {"DEU", "Europe", "Germany", "2020-04-02", 73522., 6156., 872., 140., 
  877.519, 73.475, 10.408, 1.671, "", "", "", "", 55468., 0.662, 
  "tests performed", 73.15, 8.3783945*^7, 237.016, 46.6, 21.453, 15.957, 
  45229.245, "", 156.139, 8.31, 28.2, 33.1, "", 8., 81.33}, 
 {"DEU", "Europe", "Germany", "2020-04-03", 79696., 6174., 1017., 145., 
  951.208, 73.69, 12.138, 1.731, "", "", "", "", 56424., 0.673, 
  "tests performed", 73.15, 8.3783945*^7, 237.016, 46.6, 21.453, 15.957, 
  45229.245, "", 156.139, 8.31, 28.2, 33.1, "", 8., 81.33}, 
 {"DEU", "Europe", "Germany", "2020-04-04", 85778., 6082., 1158., 141., 
  1023.8, 72.591, 13.821, 1.683, "", "", "", "", 57380., 0.685, 
  "tests performed", 73.15, 8.3783945*^7, 237.016, 46.6, 21.453, 15.957, 
  45229.245, "", 156.139, 8.31, 28.2, 33.1, "", 8., 81.33}, 
 {"DEU", "Europe", "Germany", "2020-04-05", 91714., 5936., 1342., 184., 
  1094.649, 70.849, 16.017, 2.196, 1.370655*^6, "", 16.359, "", 58335., 
  0.696, "tests performed", 73.15, 8.3783945*^7, 237.016, 46.6, 21.453, 
  15.957, 45229.245, "", 156.139, 8.31, 28.2, 33.1, "", 8., 81.33}, 
 {"DEU", "Europe", "Germany", "2020-04-06", 95391., 3677., 1434., 92., 
  1138.536, 43.887, 17.115, 1.098, "", "", "", "", 57761., 0.689, 
  "tests performed", 73.15, 8.3783945*^7, 237.016, 46.6, 21.453, 15.957, 
  45229.245, "", 156.139, 8.31, 28.2, 33.1, "", 8., 81.33}, 
 {"DEU", "Europe", "Germany", "2020-04-07", 99225., 3834., 1607., 173., 
  1184.296, 45.761, 19.18, 2.065, "", "", "", "", 57186., 0.683, 
  "tests performed", 73.15, 8.3783945*^7, 237.016, 46.6, 21.453, 15.957, 
  45229.245, "", 156.139, 8.31, 28.2, 33.1, "", 8., 81.33}, 
 {"DEU", "Europe", "Germany", "2020-04-08", 103228., 4003., 1861., 254., 
  1232.074, 47.778, 22.212, 3.032, "", "", "", "", 56612., 0.676, 
  "tests performed", 73.15, 8.3783945*^7, 237.016, 46.6, 21.453, 15.957, 
  45229.245, "", 156.139, 8.31, 28.2, 33.1, "", 8., 81.33}, 
 {"DEU", "Europe", "Germany", "2020-04-09", 108202., 4974., 2107., 246., 
  1291.441, 59.367, 25.148, 2.936, "", "", "", "", 56037., 0.669, 
  "tests performed", 73.15, 8.3783945*^7, 237.016, 46.6, 21.453, 15.957, 
  45229.245, "", 156.139, 8.31, 28.2, 33.1, "", 8., 81.33}, 
 {"DEU", "Europe", "Germany", "2020-04-10", 113525., 5323., 2373., 266., 
  1354.973, 63.532, 28.323, 3.175, "", "", "", "", 55463., 0.662, 
  "tests performed", 73.15, 8.3783945*^7, 237.016, 46.6, 21.453, 15.957, 
  45229.245, "", 156.139, 8.31, 28.2, 33.1, "", 8., 81.33}, 
 {"DEU", "Europe", "Germany", "2020-04-11", 117658., 4133., 2544., 171., 
  1404.302, 49.329, 30.364, 2.041, "", "", "", "", 54888., 0.655, 
  "tests performed", 73.15, 8.3783945*^7, 237.016, 46.6, 21.453, 15.957, 
  45229.245, "", 156.139, 8.31, 28.2, 33.1, "", 8., 81.33}, 
 {"DEU", "Europe", "Germany", "2020-04-12", 120479., 2821., 2673., 129., 
  1437.972, 33.67, 31.903, 1.54, 1.750852*^6, "", 20.897, "", 54314., 0.648, 
  "tests performed", 73.15, 8.3783945*^7, 237.016, 46.6, 21.453, 15.957, 
  45229.245, "", 156.139, 8.31, 28.2, 33.1, "", 8., 81.33}, 
 {"DEU", "Europe", "Germany", "2020-04-13", 123016., 2537., 2799., 126., 
  1468.253, 30.28, 33.407, 1.504, "", "", "", "", 53328., 0.636, 
  "tests performed", 73.15, 8.3783945*^7, 237.016, 46.6, 21.453, 15.957, 
  45229.245, "", 156.139, 8.31, 28.2, 33.1, "", 8., 81.33}, 
 {"DEU", "Europe", "Germany", "2020-04-14", 125098., 2082., 2969., 170., 
  1493.102, 24.85, 35.436, 2.029, "", "", "", "", 52343., 0.625, 
  "tests performed", 73.15, 8.3783945*^7, 237.016, 46.6, 21.453, 15.957, 
  45229.245, "", 156.139, 8.31, 28.2, 33.1, "", 8., 81.33}, 
 {"DEU", "Europe", "Germany", "2020-04-15", 127584., 2486., 3254., 285., 
  1522.774, 29.672, 38.838, 3.402, "", "", "", "", 51357., 0.613, 
  "tests performed", 73.15, 8.3783945*^7, 237.016, 46.6, 21.453, 15.957, 
  45229.245, "", 156.139, 8.31, 28.2, 33.1, "", 8., 81.33}, 
 {"DEU", "Europe", "Germany", "2020-04-16", 130450., 2866., 3569., 315., 
  1556.981, 34.207, 42.598, 3.76, "", "", "", "", 50371., 0.601, 
  "tests performed", 73.15, 8.3783945*^7, 237.016, 46.6, 21.453, 15.957, 
  45229.245, "", 156.139, 8.31, 28.2, 33.1, "", 8., 81.33}, 
 {"DEU", "Europe", "Germany", "2020-04-17", 133830., 3380., 3868., 299., 
  1597.323, 40.342, 46.166, 3.569, "", "", "", "", 49386., 0.589, 
  "tests performed", 73.15, 8.3783945*^7, 237.016, 46.6, 21.453, 15.957, 
  45229.245, "", 156.139, 8.31, 28.2, 33.1, "", 8., 81.33}, 
 {"DEU", "Europe", "Germany", "2020-04-18", 137439., 3609., 4110., 242., 
  1640.398, 43.075, 49.055, 2.888, "", "", "", "", 48400., 0.578, 
  "tests performed", 73.15, 8.3783945*^7, 237.016, 46.6, 21.453, 15.957, 
  45229.245, "", 156.139, 8.31, 28.2, 33.1, "", 8., 81.33}, 
 {"DEU", "Europe", "Germany", "2020-04-19", 139897., 2458., 4294., 184., 
  1669.735, 29.337, 51.251, 2.196, 2.082754*^6, "", 24.859, "", 47415., 
  0.566, "tests performed", 73.15, 8.3783945*^7, 237.016, 46.6, 21.453, 
  15.957, 45229.245, "", 156.139, 8.31, 28.2, 33.1, "", 8., 81.33}, 
 {"DEU", "Europe", "Germany", "2020-04-20", 141672., 1775., 4404., 110., 
  1690.921, 21.185, 52.564, 1.313, "", "", "", "", 48067., 0.574, 
  "tests performed", 73.15, 8.3783945*^7, 237.016, 46.6, 21.453, 15.957, 
  45229.245, "", 156.139, 8.31, 28.2, 33.1, "", 8., 81.33}, 
 {"DEU", "Europe", "Germany", "2020-04-21", 143457., 1785., 4598., 194., 
  1712.225, 21.305, 54.879, 2.315, "", "", "", "", 48720., 0.581, 
  "tests performed", 73.15, 8.3783945*^7, 237.016, 46.6, 21.453, 15.957, 
  45229.245, "", 156.139, 8.31, 28.2, 33.1, "", 8., 81.33}, 
 {"DEU", "Europe", "Germany", "2020-04-22", 145694., 2237., 4879., 281., 
  1738.925, 26.7, 58.233, 3.354, "", "", "", "", 49373., 0.589, 
  "tests performed", 73.15, 8.3783945*^7, 237.016, 46.6, 21.453, 15.957, 
  45229.245, "", 156.139, 8.31, 28.2, 33.1, "", 8., 81.33}, 
 {"DEU", "Europe", "Germany", "2020-04-23", 148046., 2352., 5094., 215., 
  1766.997, 28.072, 60.799, 2.566, "", "", "", "", 50026., 0.597, 
  "tests performed", 73.15, 8.3783945*^7, 237.016, 46.6, 21.453, 15.957, 
  45229.245, "", 156.139, 8.31, 28.2, 33.1, "", 8., 81.33}, 
 {"DEU", "Europe", "Germany", "2020-04-24", 150383., 2337., 5321., 227., 
  1794.89, 27.893, 63.509, 2.709, "", "", "", "", 50679., 0.605, 
  "tests performed", 73.15, 8.3783945*^7, 237.016, 46.6, 21.453, 15.957, 
  45229.245, "", 156.139, 8.31, 28.2, 33.1, "", 8., 81.33}, 
 {"DEU", "Europe", "Germany", "2020-04-25", 152438., 2055., 5500., 179., 
  1819.418, 24.527, 65.645, 2.136, "", "", "", "", 51331., 0.613, 
  "tests performed", 73.15, 8.3783945*^7, 237.016, 46.6, 21.453, 15.957, 
  45229.245, "", 156.139, 8.31, 28.2, 33.1, "", 8., 81.33}, 
 {"DEU", "Europe", "Germany", "2020-04-26", 154175., 1737., 5640., 140., 
  1840.15, 20.732, 67.316, 1.671, 2.446644*^6, "", 29.202, "", 51984., 0.62, 
  "tests performed", 73.15, 8.3783945*^7, 237.016, 46.6, 21.453, 15.957, 
  45229.245, "", 156.139, 8.31, 28.2, 33.1, "", 8., 81.33}, 
 {"DEU", "Europe", "Germany", "2020-04-27", 155193., 1018., 5750., 110., 
  1852.3, 12.15, 68.629, 1.313, "", "", "", "", 51227., 0.611, 
  "tests performed", 73.15, 8.3783945*^7, 237.016, 46.6, 21.453, 15.957, 
  45229.245, "", 156.139, 8.31, 28.2, 33.1, "", 8., 81.33}, 
 {"DEU", "Europe", "Germany", "2020-04-28", 156337., 1144., 5913., 163., 
  1865.954, 13.654, 70.574, 1.945, "", "", "", "", 50470., 0.602, 
  "tests performed", 73.15, 8.3783945*^7, 237.016, 46.6, 21.453, 15.957, 
  45229.245, "", 156.139, 8.31, 28.2, 33.1, "", 8., 81.33}, 
 {"DEU", "Europe", "Germany", "2020-04-29", 157641., 1304., 6115., 202., 
  1881.518, 15.564, 72.985, 2.411, "", "", "", "", 49713., 0.593, 
  "tests performed", 73.15, 8.3783945*^7, 237.016, 46.6, 21.453, 15.957, 
  45229.245, "", 156.139, 8.31, 28.2, 33.1, "", 8., 81.33}, 
 {"DEU", "Europe", "Germany", "2020-04-30", 159119., 1478., 6288., 173., 
  1899.159, 17.641, 75.05, 2.065, "", "", "", "", 48956., 0.584, 
  "tests performed", 73.15, 8.3783945*^7, 237.016, 46.6, 21.453, 15.957, 
  45229.245, "", 156.139, 8.31, 28.2, 33.1, "", 8., 81.33}, 
 {"DEU", "Europe", "Germany", "2020-05-01", 159119., 0., 6288., 0., 1899.159, 
  0., 75.05, 0., "", "", "", "", 48198., 0.575, "tests performed", 73.15, 
  8.3783945*^7, 237.016, 46.6, 21.453, 15.957, 45229.245, "", 156.139, 8.31, 
  28.2, 33.1, "", 8., 81.33}, {"DEU", "Europe", "Germany", "2020-05-02", 
  161703., 2584., 6575., 287., 1930., 30.841, 78.476, 3.425, "", "", "", "", 
  47441., 0.566, "tests performed", 73.15, 8.3783945*^7, 237.016, 46.6, 
  21.453, 15.957, 45229.245, "", 156.139, 8.31, 28.2, 33.1, "", 8., 81.33}, 
 {"DEU", "Europe", "Germany", "2020-05-03", 162496., 793., 6649., 74., 
  1939.465, 9.465, 79.359, 0.883, 2.773432*^6, "", 33.102, "", 46684., 0.557, 
  "tests performed", 73.15, 8.3783945*^7, 237.016, 46.6, 21.453, 15.957, 
  45229.245, "", 156.139, 8.31, 28.2, 33.1, "", 8., 81.33}, 
 {"DEU", "Europe", "Germany", "2020-05-04", 163175., 679., 6692., 43., 
  1947.569, 8.104, 79.872, 0.513, "", "", "", "", 48257., 0.576, 
  "tests performed", 68.06, 8.3783945*^7, 237.016, 46.6, 21.453, 15.957, 
  45229.245, "", 156.139, 8.31, 28.2, 33.1, "", 8., 81.33}, 
 {"DEU", "Europe", "Germany", "2020-05-05", 163860., 685., 6831., 139., 
  1955.745, 8.176, 81.531, 1.659, "", "", "", "", 49830., 0.595, 
  "tests performed", 68.06, 8.3783945*^7, 237.016, 46.6, 21.453, 15.957, 
  45229.245, "", 156.139, 8.31, 28.2, 33.1, "", 8., 81.33}, 
 {"DEU", "Europe", "Germany", "2020-05-06", 164897., 1037., 6996., 165., 
  1968.122, 12.377, 83.5, 1.969, "", "", "", "", 51404., 0.614, 
  "tests performed", 62.5, 8.3783945*^7, 237.016, 46.6, 21.453, 15.957, 
  45229.245, "", 156.139, 8.31, 28.2, 33.1, "", 8., 81.33}, 
 {"DEU", "Europe", "Germany", "2020-05-07", 166091., 1194., 7119., 123., 
  1982.373, 14.251, 84.969, 1.468, "", "", "", "", 52977., 0.632, 
  "tests performed", 60.65, 8.3783945*^7, 237.016, 46.6, 21.453, 15.957, 
  45229.245, "", 156.139, 8.31, 28.2, 33.1, "", 8., 81.33}, 
 {"DEU", "Europe", "Germany", "2020-05-08", 167300., 1209., 7266., 147., 
  1996.803, 14.43, 86.723, 1.755, "", "", "", "", 54550., 0.651, 
  "tests performed", 64.35, 8.3783945*^7, 237.016, 46.6, 21.453, 15.957, 
  45229.245, "", 156.139, 8.31, 28.2, 33.1, "", 8., 81.33}, 
 {"DEU", "Europe", "Germany", "2020-05-09", 168551., 1251., 7369., 103., 
  2011.734, 14.931, 87.952, 1.229, "", "", "", "", 56123., 0.67, 
  "tests performed", 64.35, 8.3783945*^7, 237.016, 46.6, 21.453, 15.957, 
  45229.245, "", 156.139, 8.31, 28.2, 33.1, "", 8., 81.33}, 
 {"DEU", "Europe", "Germany", "2020-05-10", 169218., 667., 7395., 26., 
  2019.695, 7.961, 88.263, 0.31, 3.177307*^6, "", 37.923, "", 57696., 0.689, 
  "tests performed", 64.35, 8.3783945*^7, 237.016, 46.6, 21.453, 15.957, 
  45229.245, "", 156.139, 8.31, 28.2, 33.1, "", 8., 81.33}, 
 {"DEU", "Europe", "Germany", "2020-05-11", 169575., 357., 7417., 22., 
  2023.956, 4.261, 88.525, 0.263, "", "", "", "", 58284., 0.696, 
  "tests performed", 64.35, 8.3783945*^7, 237.016, 46.6, 21.453, 15.957, 
  45229.245, "", 156.139, 8.31, 28.2, 33.1, "", 8., 81.33}, 
 {"DEU", "Europe", "Germany", "2020-05-12", 170508., 933., 7533., 116., 
  2035.092, 11.136, 89.91, 1.385, "", "", "", "", 58872., 0.703, 
  "tests performed", 64.35, 8.3783945*^7, 237.016, 46.6, 21.453, 15.957, 
  45229.245, "", 156.139, 8.31, 28.2, 33.1, "", 8., 81.33}, 
 {"DEU", "Europe", "Germany", "2020-05-13", 171306., 798., 7634., 101., 
  2044.616, 9.524, 91.115, 1.205, "", "", "", "", 59459., 0.71, 
  "tests performed", 64.35, 8.3783945*^7, 237.016, 46.6, 21.453, 15.957, 
  45229.245, "", 156.139, 8.31, 28.2, 33.1, "", 8., 81.33}, 
 {"DEU", "Europe", "Germany", "2020-05-14", 172239., 933., 7723., 89., 
  2055.752, 11.136, 92.178, 1.062, "", "", "", "", 60047., 0.717, 
  "tests performed", 64.35, 8.3783945*^7, 237.016, 46.6, 21.453, 15.957, 
  45229.245, "", 156.139, 8.31, 28.2, 33.1, "", 8., 81.33}, 
 {"DEU", "Europe", "Germany", "2020-05-15", 173152., 913., 7824., 101., 
  2066.649, 10.897, 93.383, 1.205, "", "", "", "", 60634., 0.724, 
  "tests performed", 64.35, 8.3783945*^7, 237.016, 46.6, 21.453, 15.957, 
  45229.245, "", 156.139, 8.31, 28.2, 33.1, "", 8., 81.33}, 
 {"DEU", "Europe", "Germany", "2020-05-16", 173772., 620., 7881., 57., 
  2074.049, 7.4, 94.063, 0.68, "", "", "", "", 61222., 0.731, 
  "tests performed", 61.57, 8.3783945*^7, 237.016, 46.6, 21.453, 15.957, 
  45229.245, "", 156.139, 8.31, 28.2, 33.1, "", 8., 81.33}, 
 {"DEU", "Europe", "Germany", "2020-05-17", 174355., 583., 7914., 33., 
  2081.007, 6.958, 94.457, 0.394, 3.609973*^6, "", 43.087, "", 61809., 0.738, 
  "tests performed", 61.57, 8.3783945*^7, 237.016, 46.6, 21.453, 15.957, 
  45229.245, "", 156.139, 8.31, 28.2, 33.1, "", 8., 81.33}, 
 {"DEU", "Europe", "Germany", "2020-05-18", 174697., 342., 7935., 21., 
  2085.089, 4.082, 94.708, 0.251, "", "", "", "", 60193., 0.718, 
  "tests performed", 62.96, 8.3783945*^7, 237.016, 46.6, 21.453, 15.957, 
  45229.245, "", 156.139, 8.31, 28.2, 33.1, "", 8., 81.33}, 
 {"DEU", "Europe", "Germany", "2020-05-19", 175210., 513., 8007., 72., 
  2091.212, 6.123, 95.567, 0.859, "", "", "", "", 58577., 0.699, 
  "tests performed", 52.78, 8.3783945*^7, 237.016, 46.6, 21.453, 15.957, 
  45229.245, "", 156.139, 8.31, 28.2, 33.1, "", 8., 81.33}, 
 {"DEU", "Europe", "Germany", "2020-05-20", 176007., 797., 8090., 83., 
  2100.725, 9.513, 96.558, 0.991, "", "", "", "", 56961., 0.68, 
  "tests performed", 52.78, 8.3783945*^7, 237.016, 46.6, 21.453, 15.957, 
  45229.245, "", 156.139, 8.31, 28.2, 33.1, "", 8., 81.33}, 
 {"DEU", "Europe", "Germany", "2020-05-21", 176752., 745., 8147., 57., 
  2109.617, 8.892, 97.238, 0.68, "", "", "", "", 55344., 0.661, 
  "tests performed", 52.78, 8.3783945*^7, 237.016, 46.6, 21.453, 15.957, 
  45229.245, "", 156.139, 8.31, 28.2, 33.1, "", 8., 81.33}, 
 {"DEU", "Europe", "Germany", "2020-05-22", 177212., 460., 8174., 27., 
  2115.107, 5.49, 97.56, 0.322, "", "", "", "", 53728., 0.641, 
  "tests performed", 52.78, 8.3783945*^7, 237.016, 46.6, 21.453, 15.957, 
  45229.245, "", 156.139, 8.31, 28.2, 33.1, "", 8., 81.33}, 
 {"DEU", "Europe", "Germany", "2020-05-23", 177850., 638., 8216., 42., 
  2122.722, 7.615, 98.062, 0.501, "", "", "", "", 52112., 0.622, 
  "tests performed", 52.78, 8.3783945*^7, 237.016, 46.6, 21.453, 15.957, 
  45229.245, "", 156.139, 8.31, 28.2, 33.1, "", 8., 81.33}, 
 {"DEU", "Europe", "Germany", "2020-05-24", 178281., 431., 8247., 31., 
  2127.866, 5.144, 98.432, 0.37, 3.96344*^6, "", 47.305, "", 50495., 0.603, 
  "tests performed", 52.78, 8.3783945*^7, 237.016, 46.6, 21.453, 15.957, 
  45229.245, "", 156.139, 8.31, 28.2, 33.1, "", 8., 81.33}, 
 {"DEU", "Europe", "Germany", "2020-05-25", 178570., 289., 8257., 10., 
  2131.315, 3.449, 98.551, 0.119, "", "", "", "", 51552., 0.615, 
  "tests performed", 50., 8.3783945*^7, 237.016, 46.6, 21.453, 15.957, 
  45229.245, "", 156.139, 8.31, 28.2, 33.1, "", 8., 81.33}, 
 {"DEU", "Europe", "Germany", "2020-05-26", 179002., 432., 8302., 45., 
  2136.471, 5.156, 99.088, 0.537, "", "", "", "", 52610., 0.628, 
  "tests performed", 50., 8.3783945*^7, 237.016, 46.6, 21.453, 15.957, 
  45229.245, "", 156.139, 8.31, 28.2, 33.1, "", 8., 81.33}, 
 {"DEU", "Europe", "Germany", "2020-05-27", 179364., 362., 8349., 47., 
  2140.792, 4.321, 99.649, 0.561, "", "", "", "", 53667., 0.641, 
  "tests performed", 50., 8.3783945*^7, 237.016, 46.6, 21.453, 15.957, 
  45229.245, "", 156.139, 8.31, 28.2, 33.1, "", 8., 81.33}, 
 {"DEU", "Europe", "Germany", "2020-05-28", 179717., 353., 8411., 62., 
  2145.005, 4.213, 100.389, 0.74, "", "", "", "", 54724., 0.653, 
  "tests performed", 50., 8.3783945*^7, 237.016, 46.6, 21.453, 15.957, 
  45229.245, "", 156.139, 8.31, 28.2, 33.1, "", 8., 81.33}, 
 {"DEU", "Europe", "Germany", "2020-05-29", 180458., 741., 8450., 39., 
  2153.849, 8.844, 100.855, 0.465, "", "", "", "", 55781., 0.666, 
  "tests performed", 50., 8.3783945*^7, 237.016, 46.6, 21.453, 15.957, 
  45229.245, "", 156.139, 8.31, 28.2, 33.1, "", 8., 81.33}, 
 {"DEU", "Europe", "Germany", "2020-05-30", 181196., 738., 8489., 39., 
  2162.658, 8.808, 101.32, 0.465, "", "", "", "", 56838., 0.678, 
  "tests performed", 50., 8.3783945*^7, 237.016, 46.6, 21.453, 15.957, 
  45229.245, "", 156.139, 8.31, 28.2, 33.1, "", 8., 81.33}, 
 {"DEU", "Europe", "Germany", "2020-05-31", 181482., 286., 8500., 11., 
  2166.071, 3.414, 101.451, 0.131, 4.368709*^6, "", 52.143, "", 57896., 
  0.691, "tests performed", 50., 8.3783945*^7, 237.016, 46.6, 21.453, 15.957, 
  45229.245, "", 156.139, 8.31, 28.2, 33.1, "", 8., 81.33}, 
 {"DEU", "Europe", "Germany", "2020-06-01", 181815., 333., 8511., 11., 
  2170.046, 3.975, 101.583, 0.131, "", "", "", "", 56584., 0.675, 
  "tests performed", 50., 8.3783945*^7, 237.016, 46.6, 21.453, 15.957, 
  45229.245, "", 156.139, 8.31, 28.2, 33.1, "", 8., 81.33}, 
 {"DEU", "Europe", "Germany", "2020-06-02", 182028., 213., 8522., 11., 
  2172.588, 2.542, 101.714, 0.131, "", "", "", "", 55272., 0.66, 
  "tests performed", 50., 8.3783945*^7, 237.016, 46.6, 21.453, 15.957, 
  45229.245, "", 156.139, 8.31, 28.2, 33.1, "", 8., 81.33}, 
 {"DEU", "Europe", "Germany", "2020-06-03", 182370., 342., 8551., 29., 
  2176.67, 4.082, 102.06, 0.346, "", "", "", "", 53960., 0.644, 
  "tests performed", 50., 8.3783945*^7, 237.016, 46.6, 21.453, 15.957, 
  45229.245, "", 156.139, 8.31, 28.2, 33.1, "", 8., 81.33}, 
 {"DEU", "Europe", "Germany", "2020-06-04", 182764., 394., 8581., 30., 
  2181.373, 4.703, 102.418, 0.358, "", "", "", "", 52648., 0.628, 
  "tests performed", 50., 8.3783945*^7, 237.016, 46.6, 21.453, 15.957, 
  45229.245, "", 156.139, 8.31, 28.2, 33.1, "", 8., 81.33}, 
 {"DEU", "Europe", "Germany", "2020-06-05", 183271., 507., 8613., 32., 
  2187.424, 6.051, 102.8, 0.382, "", "", "", "", 51336., 0.613, 
  "tests performed", 50., 8.3783945*^7, 237.016, 46.6, 21.453, 15.957, 
  45229.245, "", 156.139, 8.31, 28.2, 33.1, "", 8., 81.33}, 
 {"DEU", "Europe", "Germany", "2020-06-06", 183678., 407., 8646., 33., 
  2192.282, 4.858, 103.194, 0.394, "", "", "", "", 50024., 0.597, 
  "tests performed", 50., 8.3783945*^7, 237.016, 46.6, 21.453, 15.957, 
  45229.245, "", 156.139, 8.31, 28.2, 33.1, "", 8., 81.33}, 
 {"DEU", "Europe", "Germany", "2020-06-07", 183979., 301., 8668., 22., 
  2195.874, 3.593, 103.457, 0.263, 4.709695*^6, "", 56.212, "", 48712., 
  0.581, "tests performed", 50., 8.3783945*^7, 237.016, 46.6, 21.453, 15.957, 
  45229.245, "", 156.139, 8.31, 28.2, 33.1, "", 8., 81.33}, 
 {"DEU", "Europe", "Germany", "2020-06-08", 184193., 214., 8674., 6., 
  2198.428, 2.554, 103.528, 0.072, "", "", "", "", 48395., 0.578, 
  "tests performed", 50., 8.3783945*^7, 237.016, 46.6, 21.453, 15.957, 
  45229.245, "", 156.139, 8.31, 28.2, 33.1, "", 8., 81.33}, 
 {"DEU", "Europe", "Germany", "2020-06-09", 184543., 350., 8711., 37., 
  2202.606, 4.177, 103.97, 0.442, "", "", "", "", 48077., 0.574, 
  "tests performed", 50., 8.3783945*^7, 237.016, 46.6, 21.453, 15.957, 
  45229.245, "", 156.139, 8.31, 28.2, 33.1, "", 8., 81.33}, 
 {"DEU", "Europe", "Germany", "2020-06-10", 184861., 318., 8729., 18., 
  2206.401, 3.795, 104.185, 0.215, "", "", "", "", 47760., 0.57, 
  "tests performed", 50., 8.3783945*^7, 237.016, 46.6, 21.453, 15.957, 
  45229.245, "", 156.139, 8.31, 28.2, 33.1, "", 8., 81.33}, 
 {"DEU", "Europe", "Germany", "2020-06-11", 185416., 555., 8755., 26., 
  2213.025, 6.624, 104.495, 0.31, "", "", "", "", 47442., 0.566, 
  "tests performed", 50., 8.3783945*^7, 237.016, 46.6, 21.453, 15.957, 
  45229.245, "", 156.139, 8.31, 28.2, 33.1, "", 8., 81.33}, 
 {"DEU", "Europe", "Germany", "2020-06-12", 185674., 258., 8763., 8., 
  2216.105, 3.079, 104.59, 0.095, "", "", "", "", 47125., 0.562, 
  "tests performed", 50., 8.3783945*^7, 237.016, 46.6, 21.453, 15.957, 
  45229.245, "", 156.139, 8.31, 28.2, 33.1, "", 8., 81.33}, 
 {"DEU", "Europe", "Germany", "2020-06-13", 186022., 348., 8781., 18., 
  2220.258, 4.154, 104.805, 0.215, "", "", "", "", 46807., 0.559, 
  "tests performed", 50., 8.3783945*^7, 237.016, 46.6, 21.453, 15.957, 
  45229.245, "", 156.139, 8.31, 28.2, 33.1, "", 8., 81.33}, 
 {"DEU", "Europe", "Germany", "2020-06-14", 186269., 247., 8787., 6., 
  2223.206, 2.948, 104.877, 0.072, 5.035125*^6, "", 60.097, "", 46490., 
  0.555, "tests performed", 50., 8.3783945*^7, 237.016, 46.6, 21.453, 15.957, 
  45229.245, "", 156.139, 8.31, 28.2, 33.1, "", 8., 81.33}, 
 {"DEU", "Europe", "Germany", "2020-06-15", 186461., 192., 8791., 4., 
  2225.498, 2.292, 104.925, 0.048, "", "", "", "", 47653., 0.569, 
  "tests performed", 44.44, 8.3783945*^7, 237.016, 46.6, 21.453, 15.957, 
  45229.245, "", 156.139, 8.31, 28.2, 33.1, "", 8., 81.33}, 
 {"DEU", "Europe", "Germany", "2020-06-16", 186839., 378., 8800., 9., 
  2230.01, 4.512, 105.032, 0.107, "", "", "", "", 48815., 0.583, 
  "tests performed", 44.44, 8.3783945*^7, 237.016, 46.6, 21.453, 15.957, 
  45229.245, "", 156.139, 8.31, 28.2, 33.1, "", 8., 81.33}, 
 {"DEU", "Europe", "Germany", "2020-06-17", 187184., 345., 8830., 30., 
  2234.127, 4.118, 105.39, 0.358, "", "", "", "", 49978., 0.597, 
  "tests performed", 44.44, 8.3783945*^7, 237.016, 46.6, 21.453, 15.957, 
  45229.245, "", 156.139, 8.31, 28.2, 33.1, "", 8., 81.33}, 
 {"DEU", "Europe", "Germany", "2020-06-18", 187764., 580., 8856., 26., 
  2241.05, 6.923, 105.7, 0.31, "", "", "", "", 51140., 0.61, 
  "tests performed", 48.15, 8.3783945*^7, 237.016, 46.6, 21.453, 15.957, 
  45229.245, "", 156.139, 8.31, 28.2, 33.1, "", 8., 81.33}, 
 {"DEU", "Europe", "Germany", "2020-06-19", 188534., 770., 8872., 16., 
  2250.24, 9.19, 105.891, 0.191, "", "", "", "", 52303., 0.624, 
  "tests performed", 48.15, 8.3783945*^7, 237.016, 46.6, 21.453, 15.957, 
  45229.245, "", 156.139, 8.31, 28.2, 33.1, "", 8., 81.33}, 
 {"DEU", "Europe", "Germany", "2020-06-20", 189135., 601., 8882., 10., 
  2257.413, 7.173, 106.011, 0.119, "", "", "", "", 53466., 0.638, 
  "tests performed", 48.15, 8.3783945*^7, 237.016, 46.6, 21.453, 15.957, 
  45229.245, "", 156.139, 8.31, 28.2, 33.1, "", 8., 81.33}, 
 {"DEU", "Europe", "Germany", "2020-06-21", 189822., 687., 8882., 0., 
  2265.613, 8.2, 106.011, 0., 5.417522*^6, "", 64.661, "", 54628., 0.652, 
  "tests performed", 48.15, 8.3783945*^7, 237.016, 46.6, 21.453, 15.957, 
  45229.245, "", 156.139, 8.31, 28.2, 33.1, "", 8., 81.33}, 
 {"DEU", "Europe", "Germany", "2020-06-22", 190359., 537., 8885., 3., 
  2272.022, 6.409, 106.047, 0.036, "", "", "", "", 56131., 0.67, 
  "tests performed", 48.15, 8.3783945*^7, 237.016, 46.6, 21.453, 15.957, 
  45229.245, "", 156.139, 8.31, 28.2, 33.1, "", 8., 81.33}, 
 {"DEU", "Europe", "Germany", "2020-06-23", 190862., 503., 8895., 10., 
  2278.026, 6.004, 106.166, 0.119, "", "", "", "", 57634., 0.688, 
  "tests performed", 48.15, 8.3783945*^7, 237.016, 46.6, 21.453, 15.957, 
  45229.245, "", 156.139, 8.31, 28.2, 33.1, "", 8., 81.33}, 
 {"DEU", "Europe", "Germany", "2020-06-24", 191449., 587., 8914., 19., 
  2285.032, 7.006, 106.393, 0.227, "", "", "", "", 59137., 0.706, 
  "tests performed", 48.15, 8.3783945*^7, 237.016, 46.6, 21.453, 15.957, 
  45229.245, "", 156.139, 8.31, 28.2, 33.1, "", 8., 81.33}, 
 {"DEU", "Europe", "Germany", "2020-06-25", 192079., 630., 8927., 13., 
  2292.551, 7.519, 106.548, 0.155, "", "", "", "", 60640., 0.724, 
  "tests performed", 55.09, 8.3783945*^7, 237.016, 46.6, 21.453, 15.957, 
  45229.245, "", 156.139, 8.31, 28.2, 33.1, "", 8., 81.33}, 
 {"DEU", "Europe", "Germany", "2020-06-26", 192556., 477., 8948., 21., 
  2298.245, 5.693, 106.799, 0.251, "", "", "", "", 62143., 0.742, 
  "tests performed", 55.09, 8.3783945*^7, 237.016, 46.6, 21.453, 15.957, 
  45229.245, "", 156.139, 8.31, 28.2, 33.1, "", 8., 81.33}, 
 {"DEU", "Europe", "Germany", "2020-06-27", 193243., 687., 8954., 6., 
  2306.444, 8.2, 106.87, 0.072, "", "", "", "", 63646., 0.76, 
  "tests performed", 55.09, 8.3783945*^7, 237.016, 46.6, 21.453, 15.957, 
  45229.245, "", 156.139, 8.31, 28.2, 33.1, "", 8., 81.33}, 
 {"DEU", "Europe", "Germany", "2020-06-28", 193499., 256., 8957., 3., 2309.5, 
  3.055, 106.906, 0.036, 5.873563*^6, "", 70.104, "", 65149., 0.778, 
  "tests performed", 55.09, 8.3783945*^7, 237.016, 46.6, 21.453, 15.957, 
  45229.245, "", 156.139, 8.31, 28.2, 33.1, "", 8., 81.33}, 
 {"DEU", "Europe", "Germany", "2020-06-29", 193761., 262., 8961., 4., 
  2312.627, 3.127, 106.954, 0.048, "", "", "", "", "", "", "", 55.09, 
  8.3783945*^7, 237.016, 46.6, 21.453, 15.957, 45229.245, "", 156.139, 8.31, 
  28.2, 33.1, "", 8., 81.33}, {"DEU", "Europe", "Germany", "2020-06-30", 
  194259., 498., 8973., 12., 2318.571, 5.944, 107.097, 0.143, "", "", "", "", 
  "", "", "", 55.09, 8.3783945*^7, 237.016, 46.6, 21.453, 15.957, 45229.245, 
  "", 156.139, 8.31, 28.2, 33.1, "", 8., 81.33}, 
 {"DEU", "Europe", "Germany", "2020-07-01", 194725., 466., 8985., 12., 
  2324.133, 5.562, 107.24, 0.143, "", "", "", "", "", "", "", 55.09, 
  8.3783945*^7, 237.016, 46.6, 21.453, 15.957, 45229.245, "", 156.139, 8.31, 
  28.2, 33.1, "", 8., 81.33}, {"DEU", "Europe", "Germany", "2020-07-02", 
  195228., 503., 8994., 9., 2330.136, 6.004, 107.348, 0.107, "", "", "", "", 
  "", "", "", 55.09, 8.3783945*^7, 237.016, 46.6, 21.453, 15.957, 45229.245, 
  "", 156.139, 8.31, 28.2, 33.1, "", 8., 81.33}, 
 {"DEU", "Europe", "Germany", "2020-07-03", 195674., 446., 9003., 9., 
  2335.459, 5.323, 107.455, 0.107, "", "", "", "", "", "", "", 55.09, 
  8.3783945*^7, 237.016, 46.6, 21.453, 15.957, 45229.245, "", 156.139, 8.31, 
  28.2, 33.1, "", 8., 81.33}, {"DEU", "Europe", "Germany", "2020-07-04", 
  196096., 422., 9010., 7., 2340.496, 5.037, 107.539, 0.084, "", "", "", "", 
  "", "", "", 55.09, 8.3783945*^7, 237.016, 46.6, 21.453, 15.957, 45229.245, 
  "", 156.139, 8.31, 28.2, 33.1, "", 8., 81.33}, 
 {"DEU", "Europe", "Germany", "2020-07-05", 196335., 239., 9012., 2., 
  2343.349, 2.853, 107.562, 0.024, "", "", "", "", "", "", "", 55.09, 
  8.3783945*^7, 237.016, 46.6, 21.453, 15.957, 45229.245, "", 156.139, 8.31, 
  28.2, 33.1, "", 8., 81.33}, {"DEU", "Europe", "Germany", "2020-07-06", 
  196554., 219., 9016., 4., 2345.963, 2.614, 107.61, 0.048, "", "", "", "", 
  "", "", "", 55.09, 8.3783945*^7, 237.016, 46.6, 21.453, 15.957, 45229.245, 
  "", 156.139, 8.31, 28.2, 33.1, "", 8., 81.33}, 
 {"DEU", "Europe", "Germany", "2020-07-07", 196944., 390., 9024., 8., 
  2350.617, 4.655, 107.706, 0.095, "", "", "", "", "", "", "", "", 
  8.3783945*^7, 237.016, 46.6, 21.453, 15.957, 45229.245, "", 156.139, 8.31, 
  28.2, 33.1, "", 8., 81.33}, {"DEU", "Europe", "Germany", "2020-07-08", 
  197341., 397., 9036., 12., 2355.356, 4.738, 107.849, 0.143, "", "", "", "", 
  "", "", "", "", 8.3783945*^7, 237.016, 46.6, 21.453, 15.957, 45229.245, "", 
  156.139, 8.31, 28.2, 33.1, "", 8., 81.33}, {"GHA", "Africa", "Ghana", 
  "2020-03-13", 2., 2., 0., 0., 0.064, 0.064, 0., 0., "", "", "", "", "", "", 
  "", 8.33, 3.1072945*^7, 126.719, 21.1, 3.385, 1.948, 4227.63, 12., 298.245, 
  4.97, 0.3, 7.7, 41.047, 0.9, 64.07}, {"GHA", "Africa", "Ghana", 
  "2020-03-15", 2., 0., 0., 0., 0.064, 0., 0., 0., "", "", "", "", "", "", 
  "", 13.89, 3.1072945*^7, 126.719, 21.1, 3.385, 1.948, 4227.63, 12., 
  298.245, 4.97, 0.3, 7.7, 41.047, 0.9, 64.07}, 
 {"GHA", "Africa", "Ghana", "2020-03-16", 2., 0., 0., 0., 0.064, 0., 0., 0., 
  "", "", "", "", "", "", "", 44.44, 3.1072945*^7, 126.719, 21.1, 3.385, 
  1.948, 4227.63, 12., 298.245, 4.97, 0.3, 7.7, 41.047, 0.9, 64.07}, 
 {"GHA", "Africa", "Ghana", "2020-03-17", 6., 4., 0., 0., 0.193, 0.129, 0., 
  0., "", "", "", "", "", "", "", 50., 3.1072945*^7, 126.719, 21.1, 3.385, 
  1.948, 4227.63, 12., 298.245, 4.97, 0.3, 7.7, 41.047, 0.9, 64.07}, 
 {"GHA", "Africa", "Ghana", "2020-03-18", 6., 0., 0., 0., 0.193, 0., 0., 0., 
  "", "", "", "", "", "", "", 50., 3.1072945*^7, 126.719, 21.1, 3.385, 1.948, 
  4227.63, 12., 298.245, 4.97, 0.3, 7.7, 41.047, 0.9, 64.07}, 
 {"GHA", "Africa", "Ghana", "2020-03-19", 7., 1., 0., 0., 0.225, 0.032, 0., 
  0., "", "", "", "", "", "", "", 50., 3.1072945*^7, 126.719, 21.1, 3.385, 
  1.948, 4227.63, 12., 298.245, 4.97, 0.3, 7.7, 41.047, 0.9, 64.07}, 
 {"GHA", "Africa", "Ghana", "2020-03-20", 11., 4., 0., 0., 0.354, 0.129, 0., 
  0., "", "", "", "", "", "", "", 50., 3.1072945*^7, 126.719, 21.1, 3.385, 
  1.948, 4227.63, 12., 298.245, 4.97, 0.3, 7.7, 41.047, 0.9, 64.07}, 
 {"GHA", "Africa", "Ghana", "2020-03-21", 16., 5., 0., 0., 0.515, 0.161, 0., 
  0., "", "", "", "", "", "", "", 50., 3.1072945*^7, 126.719, 21.1, 3.385, 
  1.948, 4227.63, 12., 298.245, 4.97, 0.3, 7.7, 41.047, 0.9, 64.07}, 
 {"GHA", "Africa", "Ghana", "2020-03-22", 21., 5., 1., 1., 0.676, 0.161, 
  0.032, 0.032, "", "", "", "", "", "", "", 52.78, 3.1072945*^7, 126.719, 
  21.1, 3.385, 1.948, 4227.63, 12., 298.245, 4.97, 0.3, 7.7, 41.047, 0.9, 
  64.07}, {"GHA", "Africa", "Ghana", "2020-03-23", 24., 3., 1., 0., 0.772, 
  0.097, 0.032, 0., "", "", "", "", "", "", "", 52.78, 3.1072945*^7, 126.719, 
  21.1, 3.385, 1.948, 4227.63, 12., 298.245, 4.97, 0.3, 7.7, 41.047, 0.9, 
  64.07}, {"GHA", "Africa", "Ghana", "2020-03-24", 27., 3., 2., 1., 0.869, 
  0.097, 0.064, 0.032, "", "", "", "", "", "", "", 52.78, 3.1072945*^7, 
  126.719, 21.1, 3.385, 1.948, 4227.63, 12., 298.245, 4.97, 0.3, 7.7, 41.047, 
  0.9, 64.07}, {"GHA", "Africa", "Ghana", "2020-03-25", 53., 26., 2., 0., 
  1.706, 0.837, 0.064, 0., "", "", "", "", "", "", "", 52.78, 3.1072945*^7, 
  126.719, 21.1, 3.385, 1.948, 4227.63, 12., 298.245, 4.97, 0.3, 7.7, 41.047, 
  0.9, 64.07}, {"GHA", "Africa", "Ghana", "2020-03-26", 68., 15., 3., 1., 
  2.188, 0.483, 0.097, 0.032, "", "", "", "", "", "", "", 52.78, 
  3.1072945*^7, 126.719, 21.1, 3.385, 1.948, 4227.63, 12., 298.245, 4.97, 
  0.3, 7.7, 41.047, 0.9, 64.07}, {"GHA", "Africa", "Ghana", "2020-03-27", 
  132., 64., 3., 0., 4.248, 2.06, 0.097, 0., "", "", "", "", "", "", "", 
  52.78, 3.1072945*^7, 126.719, 21.1, 3.385, 1.948, 4227.63, 12., 298.245, 
  4.97, 0.3, 7.7, 41.047, 0.9, 64.07}, {"GHA", "Africa", "Ghana", 
  "2020-03-28", 137., 5., 3., 0., 4.409, 0.161, 0.097, 0., "", "", "", "", 
  "", "", "", 52.78, 3.1072945*^7, 126.719, 21.1, 3.385, 1.948, 4227.63, 12., 
  298.245, 4.97, 0.3, 7.7, 41.047, 0.9, 64.07}, 
 {"GHA", "Africa", "Ghana", "2020-03-29", 141., 4., 5., 2., 4.538, 0.129, 
  0.161, 0.064, "", "", "", "", "", "", "", 52.78, 3.1072945*^7, 126.719, 
  21.1, 3.385, 1.948, 4227.63, 12., 298.245, 4.97, 0.3, 7.7, 41.047, 0.9, 
  64.07}, {"GHA", "Africa", "Ghana", "2020-03-30", 152., 11., 5., 0., 4.892, 
  0.354, 0.161, 0., "", "", "", "", "", "", "", 86.11, 3.1072945*^7, 126.719, 
  21.1, 3.385, 1.948, 4227.63, 12., 298.245, 4.97, 0.3, 7.7, 41.047, 0.9, 
  64.07}, {"GHA", "Africa", "Ghana", "2020-03-31", 152., 0., 5., 0., 4.892, 
  0., 0.161, 0., "", "", "", "", "", "", "", 86.11, 3.1072945*^7, 126.719, 
  21.1, 3.385, 1.948, 4227.63, 12., 298.245, 4.97, 0.3, 7.7, 41.047, 0.9, 
  64.07}, {"GHA", "Africa", "Ghana", "2020-04-01", 152., 0., 5., 0., 4.892, 
  0., 0.161, 0., "", "", "", "", "", "", "", 86.11, 3.1072945*^7, 126.719, 
  21.1, 3.385, 1.948, 4227.63, 12., 298.245, 4.97, 0.3, 7.7, 41.047, 0.9, 
  64.07}, {"GHA", "Africa", "Ghana", "2020-04-02", 195., 43., 5., 0., 6.276, 
  1.384, 0.161, 0., "", "", "", "", "", "", "", 86.11, 3.1072945*^7, 126.719, 
  21.1, 3.385, 1.948, 4227.63, 12., 298.245, 4.97, 0.3, 7.7, 41.047, 0.9, 
  64.07}, {"GHA", "Africa", "Ghana", "2020-04-03", 204., 9., 5., 0., 6.565, 
  0.29, 0.161, 0., "", "", "", "", "", "", "", 86.11, 3.1072945*^7, 126.719, 
  21.1, 3.385, 1.948, 4227.63, 12., 298.245, 4.97, 0.3, 7.7, 41.047, 0.9, 
  64.07}, {"GHA", "Africa", "Ghana", "2020-04-04", 205., 1., 5., 0., 6.597, 
  0.032, 0.161, 0., "", "", "", "", "", "", "", 86.11, 3.1072945*^7, 126.719, 
  21.1, 3.385, 1.948, 4227.63, 12., 298.245, 4.97, 0.3, 7.7, 41.047, 0.9, 
  64.07}, {"GHA", "Africa", "Ghana", "2020-04-05", 214., 9., 5., 0., 6.887, 
  0.29, 0.161, 0., "", "", "", "", "", "", "", 86.11, 3.1072945*^7, 126.719, 
  21.1, 3.385, 1.948, 4227.63, 12., 298.245, 4.97, 0.3, 7.7, 41.047, 0.9, 
  64.07}, {"GHA", "Africa", "Ghana", "2020-04-06", 214., 0., 5., 0., 6.887, 
  0., 0.161, 0., "", "", "", "", "", "", "", 86.11, 3.1072945*^7, 126.719, 
  21.1, 3.385, 1.948, 4227.63, 12., 298.245, 4.97, 0.3, 7.7, 41.047, 0.9, 
  64.07}, {"GHA", "Africa", "Ghana", "2020-04-07", 287., 73., 5., 0., 9.236, 
  2.349, 0.161, 0., "", "", "", "", "", "", "", 86.11, 3.1072945*^7, 126.719, 
  21.1, 3.385, 1.948, 4227.63, 12., 298.245, 4.97, 0.3, 7.7, 41.047, 0.9, 
  64.07}, {"GHA", "Africa", "Ghana", "2020-04-08", 287., 0., 5., 0., 9.236, 
  0., 0.161, 0., "", "", "", "", "", "", "", 86.11, 3.1072945*^7, 126.719, 
  21.1, 3.385, 1.948, 4227.63, 12., 298.245, 4.97, 0.3, 7.7, 41.047, 0.9, 
  64.07}, {"GHA", "Africa", "Ghana", "2020-04-09", 313., 26., 6., 1., 10.073, 
  0.837, 0.193, 0.032, 14611., "", 0.47, "", "", "", "samples tested", 86.11, 
  3.1072945*^7, 126.719, 21.1, 3.385, 1.948, 4227.63, 12., 298.245, 4.97, 
  0.3, 7.7, 41.047, 0.9, 64.07}, {"GHA", "Africa", "Ghana", "2020-04-10", 
  378., 65., 6., 0., 12.165, 2.092, 0.193, 0., "", "", "", "", "", "", 
  "samples tested", 86.11, 3.1072945*^7, 126.719, 21.1, 3.385, 1.948, 
  4227.63, 12., 298.245, 4.97, 0.3, 7.7, 41.047, 0.9, 64.07}, 
 {"GHA", "Africa", "Ghana", "2020-04-11", 378., 0., 6., 0., 12.165, 0., 
  0.193, 0., "", "", "", "", "", "", "samples tested", 86.11, 3.1072945*^7, 
  126.719, 21.1, 3.385, 1.948, 4227.63, 12., 298.245, 4.97, 0.3, 7.7, 41.047, 
  0.9, 64.07}, {"GHA", "Africa", "Ghana", "2020-04-12", 408., 30., 8., 2., 
  13.13, 0.965, 0.257, 0.064, "", "", "", "", "", "", "samples tested", 
  86.11, 3.1072945*^7, 126.719, 21.1, 3.385, 1.948, 4227.63, 12., 298.245, 
  4.97, 0.3, 7.7, 41.047, 0.9, 64.07}, {"GHA", "Africa", "Ghana", 
  "2020-04-13", 566., 158., 8., 0., 18.215, 5.085, 0.257, 0., "", "", "", "", 
  "", "", "samples tested", 86.11, 3.1072945*^7, 126.719, 21.1, 3.385, 1.948, 
  4227.63, 12., 298.245, 4.97, 0.3, 7.7, 41.047, 0.9, 64.07}, 
 {"GHA", "Africa", "Ghana", "2020-04-14", 566., 0., 8., 0., 18.215, 0., 
  0.257, 0., "", "", "", "", "", "", "samples tested", 86.11, 3.1072945*^7, 
  126.719, 21.1, 3.385, 1.948, 4227.63, 12., 298.245, 4.97, 0.3, 7.7, 41.047, 
  0.9, 64.07}, {"GHA", "Africa", "Ghana", "2020-04-15", 636., 70., 8., 0., 
  20.468, 2.253, 0.257, 0., "", "", "", "", "", "", "samples tested", 86.11, 
  3.1072945*^7, 126.719, 21.1, 3.385, 1.948, 4227.63, 12., 298.245, 4.97, 
  0.3, 7.7, 41.047, 0.9, 64.07}, {"GHA", "Africa", "Ghana", "2020-04-16", 
  641., 5., 8., 0., 20.629, 0.161, 0.257, 0., "", "", "", "", 5145., 0.166, 
  "samples tested", 86.11, 3.1072945*^7, 126.719, 21.1, 3.385, 1.948, 
  4227.63, 12., 298.245, 4.97, 0.3, 7.7, 41.047, 0.9, 64.07}, 
 {"GHA", "Africa", "Ghana", "2020-04-17", 641., 0., 8., 0., 20.629, 0., 
  0.257, 0., "", "", "", "", 5145., 0.166, "samples tested", 86.11, 
  3.1072945*^7, 126.719, 21.1, 3.385, 1.948, 4227.63, 12., 298.245, 4.97, 
  0.3, 7.7, 41.047, 0.9, 64.07}, {"GHA", "Africa", "Ghana", "2020-04-18", 
  641., 0., 8., 0., 20.629, 0., 0.257, 0., 60916., "", 1.96, "", 5145., 
  0.166, "samples tested", 84.26, 3.1072945*^7, 126.719, 21.1, 3.385, 1.948, 
  4227.63, 12., 298.245, 4.97, 0.3, 7.7, 41.047, 0.9, 64.07}, 
 {"GHA", "Africa", "Ghana", "2020-04-19", 834., 193., 9., 1., 26.84, 6.211, 
  0.29, 0.032, 68591., 7675., 2.207, 0.247, 5506., 0.177, "samples tested", 
  70.37, 3.1072945*^7, 126.719, 21.1, 3.385, 1.948, 4227.63, 12., 298.245, 
  4.97, 0.3, 7.7, 41.047, 0.9, 64.07}, {"GHA", "Africa", "Ghana", 
  "2020-04-20", 1042., 208., 9., 0., 33.534, 6.694, 0.29, 0., "", "", "", "", 
  5412., 0.174, "samples tested", 62.04, 3.1072945*^7, 126.719, 21.1, 3.385, 
  1.948, 4227.63, 12., 298.245, 4.97, 0.3, 7.7, 41.047, 0.9, 64.07}, 
 {"GHA", "Africa", "Ghana", "2020-04-21", 1042., 0., 9., 0., 33.534, 0., 
  0.29, 0., "", "", "", "", 5319., 0.171, "samples tested", 62.04, 
  3.1072945*^7, 126.719, 21.1, 3.385, 1.948, 4227.63, 12., 298.245, 4.97, 
  0.3, 7.7, 41.047, 0.9, 64.07}, {"GHA", "Africa", "Ghana", "2020-04-22", 
  1042., 0., 9., 0., 33.534, 0., 0.29, 0., "", "", "", "", 5225., 0.168, 
  "samples tested", 62.04, 3.1072945*^7, 126.719, 21.1, 3.385, 1.948, 
  4227.63, 12., 298.245, 4.97, 0.3, 7.7, 41.047, 0.9, 64.07}, 
 {"GHA", "Africa", "Ghana", "2020-04-23", 1154., 112., 9., 0., 37.138, 3.604, 
  0.29, 0., "", "", "", "", 5131., 0.165, "samples tested", 62.04, 
  3.1072945*^7, 126.719, 21.1, 3.385, 1.948, 4227.63, 12., 298.245, 4.97, 
  0.3, 7.7, 41.047, 0.9, 64.07}, {"GHA", "Africa", "Ghana", "2020-04-24", 
  1154., 0., 9., 0., 37.138, 0., 0.29, 0., "", "", "", "", 5037., 0.162, 
  "samples tested", 62.04, 3.1072945*^7, 126.719, 21.1, 3.385, 1.948, 
  4227.63, 12., 298.245, 4.97, 0.3, 7.7, 41.047, 0.9, 64.07}, 
 {"GHA", "Africa", "Ghana", "2020-04-25", 1279., 125., 10., 1., 41.161, 
  4.023, 0.322, 0.032, "", "", "", "", 4943., 0.159, "samples tested", 62.04, 
  3.1072945*^7, 126.719, 21.1, 3.385, 1.948, 4227.63, 12., 298.245, 4.97, 
  0.3, 7.7, 41.047, 0.9, 64.07}, {"GHA", "Africa", "Ghana", "2020-04-26", 
  1279., 0., 10., 0., 41.161, 0., 0.322, 0., "", "", "", "", 4487., 0.144, 
  "samples tested", 62.04, 3.1072945*^7, 126.719, 21.1, 3.385, 1.948, 
  4227.63, 12., 298.245, 4.97, 0.3, 7.7, 41.047, 0.9, 64.07}, 
 {"GHA", "Africa", "Ghana", "2020-04-27", 1550., 271., 11., 1., 49.883, 
  8.721, 0.354, 0.032, "", "", "", "", 4487., 0.144, "samples tested", 62.04, 
  3.1072945*^7, 126.719, 21.1, 3.385, 1.948, 4227.63, 12., 298.245, 4.97, 
  0.3, 7.7, 41.047, 0.9, 64.07}, {"GHA", "Africa", "Ghana", "2020-04-28", 
  1550., 0., 11., 0., 49.883, 0., 0.354, 0., "", "", "", "", 4487., 0.144, 
  "samples tested", 62.04, 3.1072945*^7, 126.719, 21.1, 3.385, 1.948, 
  4227.63, 12., 298.245, 4.97, 0.3, 7.7, 41.047, 0.9, 64.07}, 
 {"GHA", "Africa", "Ghana", "2020-04-29", 1671., 121., 16., 5., 53.777, 
  3.894, 0.515, 0.161, "", "", "", "", 4487., 0.144, "samples tested", 62.04, 
  3.1072945*^7, 126.719, 21.1, 3.385, 1.948, 4227.63, 12., 298.245, 4.97, 
  0.3, 7.7, 41.047, 0.9, 64.07}, {"GHA", "Africa", "Ghana", "2020-04-30", 
  1671., 0., 16., 0., 53.777, 0., 0.515, 0., "", "", "", "", 4487., 0.144, 
  "samples tested", 62.04, 3.1072945*^7, 126.719, 21.1, 3.385, 1.948, 
  4227.63, 12., 298.245, 4.97, 0.3, 7.7, 41.047, 0.9, 64.07}, 
 {"GHA", "Africa", "Ghana", "2020-05-01", 2074., 403., 17., 1., 66.746, 
  12.969, 0.547, 0.032, "", "", "", "", 4487., 0.144, "samples tested", 
  62.04, 3.1072945*^7, 126.719, 21.1, 3.385, 1.948, 4227.63, 12., 298.245, 
  4.97, 0.3, 7.7, 41.047, 0.9, 64.07}, {"GHA", "Africa", "Ghana", 
  "2020-05-02", 2074., 0., 17., 0., 66.746, 0., 0.547, 0., "", "", "", "", 
  4487., 0.144, "samples tested", 62.04, 3.1072945*^7, 126.719, 21.1, 3.385, 
  1.948, 4227.63, 12., 298.245, 4.97, 0.3, 7.7, 41.047, 0.9, 64.07}, 
 {"GHA", "Africa", "Ghana", "2020-05-03", 2169., 95., 18., 1., 69.803, 3.057, 
  0.579, 0.032, "", "", "", "", 4487., 0.144, "samples tested", 62.04, 
  3.1072945*^7, 126.719, 21.1, 3.385, 1.948, 4227.63, 12., 298.245, 4.97, 
  0.3, 7.7, 41.047, 0.9, 64.07}, {"GHA", "Africa", "Ghana", "2020-05-04", 
  2169., 0., 18., 0., 69.803, 0., 0.579, 0., 135902., "", 4.374, "", 4487., 
  0.144, "samples tested", 62.04, 3.1072945*^7, 126.719, 21.1, 3.385, 1.948, 
  4227.63, 12., 298.245, 4.97, 0.3, 7.7, 41.047, 0.9, 64.07}, 
 {"GHA", "Africa", "Ghana", "2020-05-05", 2719., 550., 18., 0., 87.504, 17.7, 
  0.579, 0., "", "", "", "", 4432., 0.143, "samples tested", 62.04, 
  3.1072945*^7, 126.719, 21.1, 3.385, 1.948, 4227.63, 12., 298.245, 4.97, 
  0.3, 7.7, 41.047, 0.9, 64.07}, {"GHA", "Africa", "Ghana", "2020-05-06", 
  2719., 0., 18., 0., 87.504, 0., 0.579, 0., "", "", "", "", 4377., 0.141, 
  "samples tested", 62.04, 3.1072945*^7, 126.719, 21.1, 3.385, 1.948, 
  4227.63, 12., 298.245, 4.97, 0.3, 7.7, 41.047, 0.9, 64.07}, 
 {"GHA", "Africa", "Ghana", "2020-05-07", 3091., 372., 18., 0., 99.476, 
  11.972, 0.579, 0., "", "", "", "", 4321., 0.139, "samples tested", 62.04, 
  3.1072945*^7, 126.719, 21.1, 3.385, 1.948, 4227.63, 12., 298.245, 4.97, 
  0.3, 7.7, 41.047, 0.9, 64.07}, {"GHA", "Africa", "Ghana", "2020-05-08", 
  3091., 0., 18., 0., 99.476, 0., 0.579, 0., "", "", "", "", 4266., 0.137, 
  "samples tested", 62.04, 3.1072945*^7, 126.719, 21.1, 3.385, 1.948, 
  4227.63, 12., 298.245, 4.97, 0.3, 7.7, 41.047, 0.9, 64.07}, 
 {"GHA", "Africa", "Ghana", "2020-05-09", 4012., 921., 18., 0., 129.116, 
  29.64, 0.579, 0., "", "", "", "", 4211., 0.136, "samples tested", 62.04, 
  3.1072945*^7, 126.719, 21.1, 3.385, 1.948, 4227.63, 12., 298.245, 4.97, 
  0.3, 7.7, 41.047, 0.9, 64.07}, {"GHA", "Africa", "Ghana", "2020-05-10", 
  4263., 251., 22., 4., 137.193, 8.078, 0.708, 0.129, 160501., "", 5.165, "", 
  4155., 0.134, "samples tested", 62.04, 3.1072945*^7, 126.719, 21.1, 3.385, 
  1.948, 4227.63, 12., 298.245, 4.97, 0.3, 7.7, 41.047, 0.9, 64.07}, 
 {"GHA", "Africa", "Ghana", "2020-05-11", 4263., 0., 22., 0., 137.193, 0., 
  0.708, 0., 162184., 1683., 5.219, 0.054, 3755., 0.121, "samples tested", 
  62.04, 3.1072945*^7, 126.719, 21.1, 3.385, 1.948, 4227.63, 12., 298.245, 
  4.97, 0.3, 7.7, 41.047, 0.9, 64.07}, {"GHA", "Africa", "Ghana", 
  "2020-05-12", 4700., 437., 22., 0., 151.257, 14.064, 0.708, 0., 165433., 
  3249., 5.324, 0.105, 3633., 0.117, "samples tested", 62.04, 3.1072945*^7, 
  126.719, 21.1, 3.385, 1.948, 4227.63, 12., 298.245, 4.97, 0.3, 7.7, 41.047, 
  0.9, 64.07}, {"GHA", "Africa", "Ghana", "2020-05-13", 5127., 427., 22., 0., 
  164.999, 13.742, 0.708, 0., 168685., 3252., 5.429, 0.105, 3512., 0.113, 
  "samples tested", 62.04, 3.1072945*^7, 126.719, 21.1, 3.385, 1.948, 
  4227.63, 12., 298.245, 4.97, 0.3, 7.7, 41.047, 0.9, 64.07}, 
 {"GHA", "Africa", "Ghana", "2020-05-14", 5408., 281., 24., 2., 174.042, 
  9.043, 0.772, 0.064, 172623., 3938., 5.555, 0.127, 3489., 0.112, 
  "samples tested", 62.04, 3.1072945*^7, 126.719, 21.1, 3.385, 1.948, 
  4227.63, 12., 298.245, 4.97, 0.3, 7.7, 41.047, 0.9, 64.07}, 
 {"GHA", "Africa", "Ghana", "2020-05-15", 5530., 122., 24., 0., 177.968, 
  3.926, 0.772, 0., 174077., 1454., 5.602, 0.047, 3111., 0.1, 
  "samples tested", 62.04, 3.1072945*^7, 126.719, 21.1, 3.385, 1.948, 
  4227.63, 12., 298.245, 4.97, 0.3, 7.7, 41.047, 0.9, 64.07}, 
 {"GHA", "Africa", "Ghana", "2020-05-16", 5638., 108., 28., 4., 181.444, 
  3.476, 0.901, 0.129, "", "", "", "", 2989., 0.096, "samples tested", 62.04, 
  3.1072945*^7, 126.719, 21.1, 3.385, 1.948, 4227.63, 12., 298.245, 4.97, 
  0.3, 7.7, 41.047, 0.9, 64.07}, {"GHA", "Africa", "Ghana", "2020-05-17", 
  5735., 97., 29., 1., 184.566, 3.122, 0.933, 0.032, 180567., "", 5.811, "", 
  2867., 0.092, "samples tested", 62.04, 3.1072945*^7, 126.719, 21.1, 3.385, 
  1.948, 4227.63, 12., 298.245, 4.97, 0.3, 7.7, 41.047, 0.9, 64.07}, 
 {"GHA", "Africa", "Ghana", "2020-05-18", 5735., 0., 29., 0., 184.566, 0., 
  0.933, 0., 184343., 3776., 5.933, 0.122, 3166., 0.102, "samples tested", 
  62.04, 3.1072945*^7, 126.719, 21.1, 3.385, 1.948, 4227.63, 12., 298.245, 
  4.97, 0.3, 7.7, 41.047, 0.9, 64.07}, {"GHA", "Africa", "Ghana", 
  "2020-05-19", 5735., 0., 29., 0., 184.566, 0., 0.933, 0., 187929., 3586., 
  6.048, 0.115, 3214., 0.103, "samples tested", 62.04, 3.1072945*^7, 126.719, 
  21.1, 3.385, 1.948, 4227.63, 12., 298.245, 4.97, 0.3, 7.7, 41.047, 0.9, 
  64.07}, {"GHA", "Africa", "Ghana", "2020-05-20", 6096., 361., 31., 2., 
  196.184, 11.618, 0.998, 0.064, 192194., 4265., 6.185, 0.137, 3358., 0.108, 
  "samples tested", 62.04, 3.1072945*^7, 126.719, 21.1, 3.385, 1.948, 
  4227.63, 12., 298.245, 4.97, 0.3, 7.7, 41.047, 0.9, 64.07}, 
 {"GHA", "Africa", "Ghana", "2020-05-21", 6269., 173., 31., 0., 201.751, 
  5.568, 0.998, 0., 193705., 1511., 6.234, 0.049, 3012., 0.097, 
  "samples tested", 62.04, 3.1072945*^7, 126.719, 21.1, 3.385, 1.948, 
  4227.63, 12., 298.245, 4.97, 0.3, 7.7, 41.047, 0.9, 64.07}, 
 {"GHA", "Africa", "Ghana", "2020-05-22", 6486., 217., 31., 0., 208.735, 
  6.984, 0.998, 0., 194763., 1058., 6.268, 0.034, 2955., 0.095, 
  "samples tested", 62.04, 3.1072945*^7, 126.719, 21.1, 3.385, 1.948, 
  4227.63, 12., 298.245, 4.97, 0.3, 7.7, 41.047, 0.9, 64.07}, 
 {"GHA", "Africa", "Ghana", "2020-05-23", 6617., 131., 31., 0., 212.951, 
  4.216, 0.998, 0., 198175., 3412., 6.378, 0.11, 2979., 0.096, 
  "samples tested", 62.04, 3.1072945*^7, 126.719, 21.1, 3.385, 1.948, 
  4227.63, 12., 298.245, 4.97, 0.3, 7.7, 41.047, 0.9, 64.07}, 
 {"GHA", "Africa", "Ghana", "2020-05-24", 6617., 0., 31., 0., 212.951, 0., 
  0.998, 0., 202130., 3955., 6.505, 0.127, 3080., 0.099, "samples tested", 
  62.04, 3.1072945*^7, 126.719, 21.1, 3.385, 1.948, 4227.63, 12., 298.245, 
  4.97, 0.3, 7.7, 41.047, 0.9, 64.07}, {"GHA", "Africa", "Ghana", 
  "2020-05-25", 6683., 66., 32., 1., 215.075, 2.124, 1.03, 0.032, 203383., 
  1253., 6.545, 0.04, 2720., 0.088, "samples tested", 62.04, 3.1072945*^7, 
  126.719, 21.1, 3.385, 1.948, 4227.63, 12., 298.245, 4.97, 0.3, 7.7, 41.047, 
  0.9, 64.07}, {"GHA", "Africa", "Ghana", "2020-05-26", 6808., 125., 32., 0., 
  219.097, 4.023, 1.03, 0., 205890., 2507., 6.626, 0.081, 2566., 0.083, 
  "samples tested", 56.48, 3.1072945*^7, 126.719, 21.1, 3.385, 1.948, 
  4227.63, 12., 298.245, 4.97, 0.3, 7.7, 41.047, 0.9, 64.07}, 
 {"GHA", "Africa", "Ghana", "2020-05-27", 7117., 309., 34., 2., 229.042, 
  9.944, 1.094, 0.064, 208328., 2438., 6.704, 0.078, 2305., 0.074, 
  "samples tested", 56.48, 3.1072945*^7, 126.719, 21.1, 3.385, 1.948, 
  4227.63, 12., 298.245, 4.97, 0.3, 7.7, 41.047, 0.9, 64.07}, 
 {"GHA", "Africa", "Ghana", "2020-05-28", 7303., 186., 34., 0., 235.028, 
  5.986, 1.094, 0., 211622., 3294., 6.81, 0.106, 2560., 0.082, 
  "samples tested", 56.48, 3.1072945*^7, 126.719, 21.1, 3.385, 1.948, 
  4227.63, 12., 298.245, 4.97, 0.3, 7.7, 41.047, 0.9, 64.07}, 
 {"GHA", "Africa", "Ghana", "2020-05-29", 7303., 0., 34., 0., 235.028, 0., 
  1.094, 0., 214956., 3334., 6.918, 0.107, 2885., 0.093, "samples tested", 
  56.48, 3.1072945*^7, 126.719, 21.1, 3.385, 1.948, 4227.63, 12., 298.245, 
  4.97, 0.3, 7.7, 41.047, 0.9, 64.07}, {"GHA", "Africa", "Ghana", 
  "2020-05-30", 7616., 313., 34., 0., 245.101, 10.073, 1.094, 0., 218425., 
  3469., 7.029, 0.112, 2893., 0.093, "samples tested", 56.48, 3.1072945*^7, 
  126.719, 21.1, 3.385, 1.948, 4227.63, 12., 298.245, 4.97, 0.3, 7.7, 41.047, 
  0.9, 64.07}, {"GHA", "Africa", "Ghana", "2020-05-31", 7768., 152., 35., 1., 
  249.992, 4.892, 1.126, 0.032, 219825., 1400., 7.074, 0.045, 2528., 0.081, 
  "samples tested", 56.48, 3.1072945*^7, 126.719, 21.1, 3.385, 1.948, 
  4227.63, 12., 298.245, 4.97, 0.3, 7.7, 41.047, 0.9, 64.07}, 
 {"GHA", "Africa", "Ghana", "2020-06-01", 8070., 302., 36., 1., 259.711, 
  9.719, 1.159, 0.032, 220153., 328., 7.085, 0.011, 2396., 0.077, 
  "samples tested", 56.48, 3.1072945*^7, 126.719, 21.1, 3.385, 1.948, 
  4227.63, 12., 298.245, 4.97, 0.3, 7.7, 41.047, 0.9, 64.07}, 
 {"GHA", "Africa", "Ghana", "2020-06-02", 8070., 0., 36., 0., 259.711, 0., 
  1.159, 0., 223065., 2912., 7.179, 0.094, 2454., 0.079, "samples tested", 
  56.48, 3.1072945*^7, 126.719, 21.1, 3.385, 1.948, 4227.63, 12., 298.245, 
  4.97, 0.3, 7.7, 41.047, 0.9, 64.07}, {"GHA", "Africa", "Ghana", 
  "2020-06-03", 8297., 227., 38., 2., 267.017, 7.305, 1.223, 0.064, 226741., 
  3676., 7.297, 0.118, 2630., 0.085, "samples tested", 56.48, 3.1072945*^7, 
  126.719, 21.1, 3.385, 1.948, 4227.63, 12., 298.245, 4.97, 0.3, 7.7, 41.047, 
  0.9, 64.07}, {"GHA", "Africa", "Ghana", "2020-06-04", 8548., 251., 38., 0., 
  275.095, 8.078, 1.223, 0., 229093., 2352., 7.373, 0.076, 2496., 0.08, 
  "samples tested", 56.48, 3.1072945*^7, 126.719, 21.1, 3.385, 1.948, 
  4227.63, 12., 298.245, 4.97, 0.3, 7.7, 41.047, 0.9, 64.07}, 
 {"GHA", "Africa", "Ghana", "2020-06-05", 8885., 337., 38., 0., 285.94, 
  10.845, 1.223, 0., 233734., 4641., 7.522, 0.149, 2683., 0.086, 
  "samples tested", 56.48, 3.1072945*^7, 126.719, 21.1, 3.385, 1.948, 
  4227.63, 12., 298.245, 4.97, 0.3, 7.7, 41.047, 0.9, 64.07}, 
 {"GHA", "Africa", "Ghana", "2020-06-06", 9168., 283., 42., 4., 295.048, 
  9.108, 1.352, 0.129, 235443., 1709., 7.577, 0.055, 2431., 0.078, 
  "samples tested", 56.48, 3.1072945*^7, 126.719, 21.1, 3.385, 1.948, 
  4227.63, 12., 298.245, 4.97, 0.3, 7.7, 41.047, 0.9, 64.07}, 
 {"GHA", "Africa", "Ghana", "2020-06-07", 9462., 294., 44., 2., 304.509, 
  9.462, 1.416, 0.064, 239395., 3952., 7.704, 0.127, 2796., 0.09, 
  "samples tested", 56.48, 3.1072945*^7, 126.719, 21.1, 3.385, 1.948, 
  4227.63, 12., 298.245, 4.97, 0.3, 7.7, 41.047, 0.9, 64.07}, 
 {"GHA", "Africa", "Ghana", "2020-06-08", 9638., 176., 44., 0., 310.173, 
  5.664, 1.416, 0., 240204., 809., 7.73, 0.026, 2864., 0.092, 
  "samples tested", 56.48, 3.1072945*^7, 126.719, 21.1, 3.385, 1.948, 
  4227.63, 12., 298.245, 4.97, 0.3, 7.7, 41.047, 0.9, 64.07}, 
 {"GHA", "Africa", "Ghana", "2020-06-09", 9910., 272., 48., 4., 318.927, 
  8.754, 1.545, 0.129, 242218., 2014., 7.795, 0.065, 2736., 0.088, 
  "samples tested", 56.48, 3.1072945*^7, 126.719, 21.1, 3.385, 1.948, 
  4227.63, 12., 298.245, 4.97, 0.3, 7.7, 41.047, 0.9, 64.07}, 
 {"GHA", "Africa", "Ghana", "2020-06-10", 10201., 291., 48., 0., 328.292, 
  9.365, 1.545, 0., 245448., 3230., 7.899, 0.104, 2672., 0.086, 
  "samples tested", 56.48, 3.1072945*^7, 126.719, 21.1, 3.385, 1.948, 
  4227.63, 12., 298.245, 4.97, 0.3, 7.7, 41.047, 0.9, 64.07}, 
 {"GHA", "Africa", "Ghana", "2020-06-11", 10358., 157., 48., 0., 333.345, 
  5.053, 1.545, 0., 247592., 2144., 7.968, 0.069, 2643., 0.085, 
  "samples tested", 56.48, 3.1072945*^7, 126.719, 21.1, 3.385, 1.948, 
  4227.63, 12., 298.245, 4.97, 0.3, 7.7, 41.047, 0.9, 64.07}, 
 {"GHA", "Africa", "Ghana", "2020-06-12", 10358., 0., 48., 0., 333.345, 0., 
  1.545, 0., 250894., 3302., 8.074, 0.106, 2451., 0.079, "samples tested", 
  56.48, 3.1072945*^7, 126.719, 21.1, 3.385, 1.948, 4227.63, 12., 298.245, 
  4.97, 0.3, 7.7, 41.047, 0.9, 64.07}, {"GHA", "Africa", "Ghana", 
  "2020-06-13", 11118., 760., 48., 0., 357.803, 24.459, 1.545, 0., 254331., 
  3437., 8.185, 0.111, 2698., 0.087, "samples tested", 56.48, 3.1072945*^7, 
  126.719, 21.1, 3.385, 1.948, 4227.63, 12., 298.245, 4.97, 0.3, 7.7, 41.047, 
  0.9, 64.07}, {"GHA", "Africa", "Ghana", "2020-06-14", 11422., 304., 51., 
  3., 367.587, 9.783, 1.641, 0.097, 255971., 1640., 8.238, 0.053, 2368., 
  0.076, "samples tested", 56.48, 3.1072945*^7, 126.719, 21.1, 3.385, 1.948, 
  4227.63, 12., 298.245, 4.97, 0.3, 7.7, 41.047, 0.9, 64.07}, 
 {"GHA", "Africa", "Ghana", "2020-06-15", 11964., 542., 54., 3., 385.029, 
  17.443, 1.738, 0.097, 258010., 2039., 8.303, 0.066, 2544., 0.082, 
  "samples tested", 56.48, 3.1072945*^7, 126.719, 21.1, 3.385, 1.948, 
  4227.63, 12., 298.245, 4.97, 0.3, 7.7, 41.047, 0.9, 64.07}, 
 {"GHA", "Africa", "Ghana", "2020-06-16", 11964., 0., 54., 0., 385.029, 0., 
  1.738, 0., 261319., 3309., 8.41, 0.106, 2729., 0.088, "samples tested", 
  56.48, 3.1072945*^7, 126.719, 21.1, 3.385, 1.948, 4227.63, 12., 298.245, 
  4.97, 0.3, 7.7, 41.047, 0.9, 64.07}, {"GHA", "Africa", "Ghana", 
  "2020-06-17", 12193., 229., 58., 4., 392.399, 7.37, 1.867, 0.129, 263725., 
  2406., 8.487, 0.077, 2611., 0.084, "samples tested", 56.48, 3.1072945*^7, 
  126.719, 21.1, 3.385, 1.948, 4227.63, 12., 298.245, 4.97, 0.3, 7.7, 41.047, 
  0.9, 64.07}, {"GHA", "Africa", "Ghana", "2020-06-18", 12590., 397., 66., 
  8., 405.176, 12.776, 2.124, 0.257, 267286., 3561., 8.602, 0.115, 2813., 
  0.091, "samples tested", 56.48, 3.1072945*^7, 126.719, 21.1, 3.385, 1.948, 
  4227.63, 12., 298.245, 4.97, 0.3, 7.7, 41.047, 0.9, 64.07}, 
 {"GHA", "Africa", "Ghana", "2020-06-19", 12929., 339., 66., 0., 416.085, 
  10.91, 2.124, 0., "", "", "", "", 2557., 0.082, "samples tested", 56.48, 
  3.1072945*^7, 126.719, 21.1, 3.385, 1.948, 4227.63, 12., 298.245, 4.97, 
  0.3, 7.7, 41.047, 0.9, 64.07}, {"GHA", "Africa", "Ghana", "2020-06-20", 
  13203., 274., 70., 4., 424.903, 8.818, 2.253, 0.129, 270300., "", 8.699, 
  "", 2281., 0.073, "samples tested", 56.48, 3.1072945*^7, 126.719, 21.1, 
  3.385, 1.948, 4227.63, 12., 298.245, 4.97, 0.3, 7.7, 41.047, 0.9, 64.07}, 
 {"GHA", "Africa", "Ghana", "2020-06-21", 13711., 508., 85., 15., 441.252, 
  16.349, 2.735, 0.483, 277550., 7250., 8.932, 0.233, 3083., 0.099, 
  "samples tested", 56.48, 3.1072945*^7, 126.719, 21.1, 3.385, 1.948, 
  4227.63, 12., 298.245, 4.97, 0.3, 7.7, 41.047, 0.9, 64.07}, 
 {"GHA", "Africa", "Ghana", "2020-06-22", 14154., 443., 85., 0., 455.509, 
  14.257, 2.735, 0., 280116., 2566., 9.015, 0.083, 3158., 0.102, 
  "samples tested", 52.78, 3.1072945*^7, 126.719, 21.1, 3.385, 1.948, 
  4227.63, 12., 298.245, 4.97, 0.3, 7.7, 41.047, 0.9, 64.07}, 
 {"GHA", "Africa", "Ghana", "2020-06-23", 14154., 0., 85., 0., 455.509, 0., 
  2.735, 0., 283124., 3008., 9.112, 0.097, 3115., 0.1, "samples tested", 
  52.78, 3.1072945*^7, 126.719, 21.1, 3.385, 1.948, 4227.63, 12., 298.245, 
  4.97, 0.3, 7.7, 41.047, 0.9, 64.07}, {"GHA", "Africa", "Ghana", 
  "2020-06-24", 14568., 414., 95., 10., 468.832, 13.323, 3.057, 0.322, 
  286453., 3329., 9.219, 0.107, 3247., 0.104, "samples tested", 52.78, 
  3.1072945*^7, 126.719, 21.1, 3.385, 1.948, 4227.63, 12., 298.245, 4.97, 
  0.3, 7.7, 41.047, 0.9, 64.07}, {"GHA", "Africa", "Ghana", "2020-06-25", 
  15013., 445., 95., 0., 483.153, 14.321, 3.057, 0., 288465., 2012., 9.283, 
  0.065, 3026., 0.097, "samples tested", 52.78, 3.1072945*^7, 126.719, 21.1, 
  3.385, 1.948, 4227.63, 12., 298.245, 4.97, 0.3, 7.7, 41.047, 0.9, 64.07}, 
 {"GHA", "Africa", "Ghana", "2020-06-26", 15473., 460., 95., 0., 497.957, 
  14.804, 3.057, 0., 290365., 1900., 9.345, 0.061, 3082., 0.099, 
  "samples tested", 52.78, 3.1072945*^7, 126.719, 21.1, 3.385, 1.948, 
  4227.63, 12., 298.245, 4.97, 0.3, 7.7, 41.047, 0.9, 64.07}, 
 {"GHA", "Africa", "Ghana", "2020-06-27", 15834., 361., 103., 8., 509.575, 
  11.618, 3.315, 0.257, 294867., 4502., 9.49, 0.145, 3510., 0.113, 
  "samples tested", 52.78, 3.1072945*^7, 126.719, 21.1, 3.385, 1.948, 
  4227.63, 12., 298.245, 4.97, 0.3, 7.7, 41.047, 0.9, 64.07}, 
 {"GHA", "Africa", "Ghana", "2020-06-28", 16431., 597., 103., 0., 528.788, 
  19.213, 3.315, 0., 297591., 2724., 9.577, 0.088, 2863., 0.092, 
  "samples tested", 52.78, 3.1072945*^7, 126.719, 21.1, 3.385, 1.948, 
  4227.63, 12., 298.245, 4.97, 0.3, 7.7, 41.047, 0.9, 64.07}, 
 {"GHA", "Africa", "Ghana", "2020-06-29", 17351., 920., 112., 9., 558.396, 
  29.608, 3.604, 0.29, 300520., 2929., 9.671, 0.094, 2915., 0.094, 
  "samples tested", 52.78, 3.1072945*^7, 126.719, 21.1, 3.385, 1.948, 
  4227.63, 12., 298.245, 4.97, 0.3, 7.7, 41.047, 0.9, 64.07}, 
 {"GHA", "Africa", "Ghana", "2020-06-30", 17351., 0., 112., 0., 558.396, 0., 
  3.604, 0., "", "", "", "", 2958., 0.095, "samples tested", 52.78, 
  3.1072945*^7, 126.719, 21.1, 3.385, 1.948, 4227.63, 12., 298.245, 4.97, 
  0.3, 7.7, 41.047, 0.9, 64.07}, {"GHA", "Africa", "Ghana", "2020-07-01", 
  17741., 390., 112., 0., 570.947, 12.551, 3.604, 0., 307133., "", 9.884, "", 
  2954., 0.095, "samples tested", 52.78, 3.1072945*^7, 126.719, 21.1, 3.385, 
  1.948, 4227.63, 12., 298.245, 4.97, 0.3, 7.7, 41.047, 0.9, 64.07}, 
 {"GHA", "Africa", "Ghana", "2020-07-02", 18134., 393., 117., 5., 583.595, 
  12.648, 3.765, 0.161, 310159., 3026., 9.982, 0.097, 3099., 0.1, 
  "samples tested", 52.78, 3.1072945*^7, 126.719, 21.1, 3.385, 1.948, 
  4227.63, 12., 298.245, 4.97, 0.3, 7.7, 41.047, 0.9, 64.07}, 
 {"GHA", "Africa", "Ghana", "2020-07-03", 18134., 0., 117., 0., 583.595, 0., 
  3.765, 0., "", "", "", "", "", "", "", 52.78, 3.1072945*^7, 126.719, 21.1, 
  3.385, 1.948, 4227.63, 12., 298.245, 4.97, 0.3, 7.7, 41.047, 0.9, 64.07}, 
 {"GHA", "Africa", "Ghana", "2020-07-04", 19388., 1254., 117., 0., 623.951, 
  40.357, 3.765, 0., "", "", "", "", "", "", "", 52.78, 3.1072945*^7, 
  126.719, 21.1, 3.385, 1.948, 4227.63, 12., 298.245, 4.97, 0.3, 7.7, 41.047, 
  0.9, 64.07}, {"GHA", "Africa", "Ghana", "2020-07-05", 19388., 0., 117., 0., 
  623.951, 0., 3.765, 0., "", "", "", "", "", "", "", 52.78, 3.1072945*^7, 
  126.719, 21.1, 3.385, 1.948, 4227.63, 12., 298.245, 4.97, 0.3, 7.7, 41.047, 
  0.9, 64.07}, {"GHA", "Africa", "Ghana", "2020-07-06", 20085., 697., 122., 
  5., 646.382, 22.431, 3.926, 0.161, "", "", "", "", "", "", "", 52.78, 
  3.1072945*^7, 126.719, 21.1, 3.385, 1.948, 4227.63, 12., 298.245, 4.97, 
  0.3, 7.7, 41.047, 0.9, 64.07}, {"GHA", "Africa", "Ghana", "2020-07-07", 
  21077., 992., 129., 7., 678.307, 31.925, 4.152, 0.225, "", "", "", "", "", 
  "", "", "", 3.1072945*^7, 126.719, 21.1, 3.385, 1.948, 4227.63, 12., 
  298.245, 4.97, 0.3, 7.7, 41.047, 0.9, 64.07}, 
 {"GHA", "Africa", "Ghana", "2020-07-08", 21968., 891., 129., 0., 706.982, 
  28.674, 4.152, 0., "", "", "", "", "", "", "", "", 3.1072945*^7, 126.719, 
  21.1, 3.385, 1.948, 4227.63, 12., 298.245, 4.97, 0.3, 7.7, 41.047, 0.9, 
  64.07}, {"GIB", "Europe", "Gibraltar", "2020-03-20", 10., 10., 0., 0., 
  296.815, 296.815, 0., 0., "", "", "", "", "", "", "", "", 33691., 3457.1, 
  "", "", "", "", "", "", "", "", "", "", "", 79.93}, 
 {"GIB", "Europe", "Gibraltar", "2020-03-21", 10., 0., 0., 0., 296.815, 0., 
  0., 0., "", "", "", "", "", "", "", "", 33691., 3457.1, "", "", "", "", "", 
  "", "", "", "", "", "", 79.93}, {"GIB", "Europe", "Gibraltar", 
  "2020-03-22", 10., 0., 0., 0., 296.815, 0., 0., 0., "", "", "", "", "", "", 
  "", "", 33691., 3457.1, "", "", "", "", "", "", "", "", "", "", "", 79.93}, 
 {"GIB", "Europe", "Gibraltar", "2020-03-23", 15., 5., 0., 0., 445.223, 
  148.408, 0., 0., "", "", "", "", "", "", "", "", 33691., 3457.1, "", "", 
  "", "", "", "", "", "", "", "", "", 79.93}, {"GIB", "Europe", "Gibraltar", 
  "2020-03-24", 15., 0., 0., 0., 445.223, 0., 0., 0., "", "", "", "", "", "", 
  "", "", 33691., 3457.1, "", "", "", "", "", "", "", "", "", "", "", 79.93}, 
 {"GIB", "Europe", "Gibraltar", "2020-03-25", 15., 0., 0., 0., 445.223, 0., 
  0., 0., "", "", "", "", "", "", "", "", 33691., 3457.1, "", "", "", "", "", 
  "", "", "", "", "", "", 79.93}, {"GIB", "Europe", "Gibraltar", 
  "2020-03-26", 26., 11., 0., 0., 771.719, 326.497, 0., 0., "", "", "", "", 
  "", "", "", "", 33691., 3457.1, "", "", "", "", "", "", "", "", "", "", "", 
  79.93}, {"GIB", "Europe", "Gibraltar", "2020-03-27", 35., 9., 0., 0., 
  1038.853, 267.134, 0., 0., "", "", "", "", "", "", "", "", 33691., 3457.1, 
  "", "", "", "", "", "", "", "", "", "", "", 79.93}, 
 {"GIB", "Europe", "Gibraltar", "2020-03-28", 55., 20., 0., 0., 1632.483, 
  593.63, 0., 0., "", "", "", "", "", "", "", "", 33691., 3457.1, "", "", "", 
  "", "", "", "", "", "", "", "", 79.93}, {"GIB", "Europe", "Gibraltar", 
  "2020-03-29", 56., 1., 0., 0., 1662.165, 29.682, 0., 0., "", "", "", "", 
  "", "", "", "", 33691., 3457.1, "", "", "", "", "", "", "", "", "", "", "", 
  79.93}, {"GIB", "Europe", "Gibraltar", "2020-03-30", 65., 9., 0., 0., 
  1929.299, 267.134, 0., 0., "", "", "", "", "", "", "", "", 33691., 3457.1, 
  "", "", "", "", "", "", "", "", "", "", "", 79.93}, 
 {"GIB", "Europe", "Gibraltar", "2020-03-31", 69., 4., 0., 0., 2048.025, 
  118.726, 0., 0., "", "", "", "", "", "", "", "", 33691., 3457.1, "", "", 
  "", "", "", "", "", "", "", "", "", 79.93}, {"GIB", "Europe", "Gibraltar", 
  "2020-04-01", 69., 0., 0., 0., 2048.025, 0., 0., 0., "", "", "", "", "", 
  "", "", "", 33691., 3457.1, "", "", "", "", "", "", "", "", "", "", "", 
  79.93}, {"GIB", "Europe", "Gibraltar", "2020-04-02", 69., 0., 0., 0., 
  2048.025, 0., 0., 0., "", "", "", "", "", "", "", "", 33691., 3457.1, "", 
  "", "", "", "", "", "", "", "", "", "", 79.93}, 
 {"GIB", "Europe", "Gibraltar", "2020-04-03", 88., 19., 0., 0., 2611.974, 
  563.949, 0., 0., "", "", "", "", "", "", "", "", 33691., 3457.1, "", "", 
  "", "", "", "", "", "", "", "", "", 79.93}, {"GIB", "Europe", "Gibraltar", 
  "2020-04-04", 95., 7., 0., 0., 2819.744, 207.771, 0., 0., "", "", "", "", 
  "", "", "", "", 33691., 3457.1, "", "", "", "", "", "", "", "", "", "", "", 
  79.93}, {"GIB", "Europe", "Gibraltar", "2020-04-05", 98., 3., 0., 0., 
  2908.789, 89.045, 0., 0., "", "", "", "", "", "", "", "", 33691., 3457.1, 
  "", "", "", "", "", "", "", "", "", "", "", 79.93}, 
 {"GIB", "Europe", "Gibraltar", "2020-04-06", 103., 5., 0., 0., 3057.196, 
  148.408, 0., 0., "", "", "", "", "", "", "", "", 33691., 3457.1, "", "", 
  "", "", "", "", "", "", "", "", "", 79.93}, {"GIB", "Europe", "Gibraltar", 
  "2020-04-07", 109., 6., 0., 0., 3235.285, 178.089, 0., 0., "", "", "", "", 
  "", "", "", "", 33691., 3457.1, "", "", "", "", "", "", "", "", "", "", "", 
  79.93}, {"GIB", "Europe", "Gibraltar", "2020-04-08", 113., 4., 0., 0., 
  3354.011, 118.726, 0., 0., "", "", "", "", "", "", "", "", 33691., 3457.1, 
  "", "", "", "", "", "", "", "", "", "", "", 79.93}, 
 {"GIB", "Europe", "Gibraltar", "2020-04-09", 120., 7., 0., 0., 3561.782, 
  207.771, 0., 0., "", "", "", "", "", "", "", "", 33691., 3457.1, "", "", 
  "", "", "", "", "", "", "", "", "", 79.93}, {"GIB", "Europe", "Gibraltar", 
  "2020-04-10", 123., 3., 0., 0., 3650.827, 89.045, 0., 0., "", "", "", "", 
  "", "", "", "", 33691., 3457.1, "", "", "", "", "", "", "", "", "", "", "", 
  79.93}, {"GIB", "Europe", "Gibraltar", "2020-04-11", 127., 4., 0., 0., 
  3769.553, 118.726, 0., 0., "", "", "", "", "", "", "", "", 33691., 3457.1, 
  "", "", "", "", "", "", "", "", "", "", "", 79.93}, 
 {"GIB", "Europe", "Gibraltar", "2020-04-12", 129., 2., 0., 0., 3828.916, 
  59.363, 0., 0., "", "", "", "", "", "", "", "", 33691., 3457.1, "", "", "", 
  "", "", "", "", "", "", "", "", 79.93}, {"GIB", "Europe", "Gibraltar", 
  "2020-04-13", 129., 0., 0., 0., 3828.916, 0., 0., 0., "", "", "", "", "", 
  "", "", "", 33691., 3457.1, "", "", "", "", "", "", "", "", "", "", "", 
  79.93}, {"GIB", "Europe", "Gibraltar", "2020-04-14", 129., 0., 0., 0., 
  3828.916, 0., 0., 0., "", "", "", "", "", "", "", "", 33691., 3457.1, "", 
  "", "", "", "", "", "", "", "", "", "", 79.93}, 
 {"GIB", "Europe", "Gibraltar", "2020-04-15", 129., 0., 0., 0., 3828.916, 0., 
  0., 0., "", "", "", "", "", "", "", "", 33691., 3457.1, "", "", "", "", "", 
  "", "", "", "", "", "", 79.93}, {"GIB", "Europe", "Gibraltar", 
  "2020-04-16", 131., 2., 0., 0., 3888.279, 59.363, 0., 0., "", "", "", "", 
  "", "", "", "", 33691., 3457.1, "", "", "", "", "", "", "", "", "", "", "", 
  79.93}, {"GIB", "Europe", "Gibraltar", "2020-04-17", 133., 2., 0., 0., 
  3947.642, 59.363, 0., 0., "", "", "", "", "", "", "", "", 33691., 3457.1, 
  "", "", "", "", "", "", "", "", "", "", "", 79.93}, 
 {"GIB", "Europe", "Gibraltar", "2020-04-18", 133., 0., 0., 0., 3947.642, 0., 
  0., 0., "", "", "", "", "", "", "", "", 33691., 3457.1, "", "", "", "", "", 
  "", "", "", "", "", "", 79.93}, {"GIB", "Europe", "Gibraltar", 
  "2020-04-19", 133., 0., 0., 0., 3947.642, 0., 0., 0., "", "", "", "", "", 
  "", "", "", 33691., 3457.1, "", "", "", "", "", "", "", "", "", "", "", 
  79.93}, {"GIB", "Europe", "Gibraltar", "2020-04-20", 133., 0., 0., 0., 
  3947.642, 0., 0., 0., "", "", "", "", "", "", "", "", 33691., 3457.1, "", 
  "", "", "", "", "", "", "", "", "", "", 79.93}, 
 {"GIB", "Europe", "Gibraltar", "2020-04-21", 133., 0., 0., 0., 3947.642, 0., 
  0., 0., "", "", "", "", "", "", "", "", 33691., 3457.1, "", "", "", "", "", 
  "", "", "", "", "", "", 79.93}, {"GIB", "Europe", "Gibraltar", 
  "2020-04-22", 133., 0., 0., 0., 3947.642, 0., 0., 0., "", "", "", "", "", 
  "", "", "", 33691., 3457.1, "", "", "", "", "", "", "", "", "", "", "", 
  79.93}, {"GIB", "Europe", "Gibraltar", "2020-04-23", 133., 0., 0., 0., 
  3947.642, 0., 0., 0., "", "", "", "", "", "", "", "", 33691., 3457.1, "", 
  "", "", "", "", "", "", "", "", "", "", 79.93}, 
 {"GIB", "Europe", "Gibraltar", "2020-04-24", 133., 0., 0., 0., 3947.642, 0., 
  0., 0., "", "", "", "", "", "", "", "", 33691., 3457.1, "", "", "", "", "", 
  "", "", "", "", "", "", 79.93}, {"GIB", "Europe", "Gibraltar", 
  "2020-04-25", 133., 0., 0., 0., 3947.642, 0., 0., 0., "", "", "", "", "", 
  "", "", "", 33691., 3457.1, "", "", "", "", "", "", "", "", "", "", "", 
  79.93}, {"GIB", "Europe", "Gibraltar", "2020-04-26", 136., 3., 0., 0., 
  4036.686, 89.045, 0., 0., "", "", "", "", "", "", "", "", 33691., 3457.1, 
  "", "", "", "", "", "", "", "", "", "", "", 79.93}, 
 {"GIB", "Europe", "Gibraltar", "2020-04-27", 141., 5., 0., 0., 4185.094, 
  148.408, 0., 0., "", "", "", "", "", "", "", "", 33691., 3457.1, "", "", 
  "", "", "", "", "", "", "", "", "", 79.93}, {"GIB", "Europe", "Gibraltar", 
  "2020-04-28", 141., 0., 0., 0., 4185.094, 0., 0., 0., "", "", "", "", "", 
  "", "", "", 33691., 3457.1, "", "", "", "", "", "", "", "", "", "", "", 
  79.93}, {"GIB", "Europe", "Gibraltar", "2020-04-29", 141., 0., 0., 0., 
  4185.094, 0., 0., 0., "", "", "", "", "", "", "", "", 33691., 3457.1, "", 
  "", "", "", "", "", "", "", "", "", "", 79.93}, 
 {"GIB", "Europe", "Gibraltar", "2020-04-30", 141., 0., 0., 0., 4185.094, 0., 
  0., 0., "", "", "", "", "", "", "", "", 33691., 3457.1, "", "", "", "", "", 
  "", "", "", "", "", "", 79.93}, {"GIB", "Europe", "Gibraltar", 
  "2020-05-01", 144., 3., 0., 0., 4274.138, 89.045, 0., 0., "", "", "", "", 
  "", "", "", "", 33691., 3457.1, "", "", "", "", "", "", "", "", "", "", "", 
  79.93}, {"GIB", "Europe", "Gibraltar", "2020-05-02", 144., 0., 0., 0., 
  4274.138, 0., 0., 0., "", "", "", "", "", "", "", "", 33691., 3457.1, "", 
  "", "", "", "", "", "", "", "", "", "", 79.93}, 
 {"GIB", "Europe", "Gibraltar", "2020-05-03", 144., 0., 0., 0., 4274.138, 0., 
  0., 0., "", "", "", "", "", "", "", "", 33691., 3457.1, "", "", "", "", "", 
  "", "", "", "", "", "", 79.93}, {"GIB", "Europe", "Gibraltar", 
  "2020-05-04", 144., 0., 0., 0., 4274.138, 0., 0., 0., "", "", "", "", "", 
  "", "", "", 33691., 3457.1, "", "", "", "", "", "", "", "", "", "", "", 
  79.93}, {"GIB", "Europe", "Gibraltar", "2020-05-05", 144., 0., 0., 0., 
  4274.138, 0., 0., 0., "", "", "", "", "", "", "", "", 33691., 3457.1, "", 
  "", "", "", "", "", "", "", "", "", "", 79.93}, 
 {"GIB", "Europe", "Gibraltar", "2020-05-06", 144., 0., 0., 0., 4274.138, 0., 
  0., 0., "", "", "", "", "", "", "", "", 33691., 3457.1, "", "", "", "", "", 
  "", "", "", "", "", "", 79.93}, {"GIB", "Europe", "Gibraltar", 
  "2020-05-07", 144., 0., 0., 0., 4274.138, 0., 0., 0., "", "", "", "", "", 
  "", "", "", 33691., 3457.1, "", "", "", "", "", "", "", "", "", "", "", 
  79.93}, {"GIB", "Europe", "Gibraltar", "2020-05-08", 144., 0., 0., 0., 
  4274.138, 0., 0., 0., "", "", "", "", "", "", "", "", 33691., 3457.1, "", 
  "", "", "", "", "", "", "", "", "", "", 79.93}, 
 {"GIB", "Europe", "Gibraltar", "2020-05-09", 146., 2., 0., 0., 4333.502, 
  59.363, 0., 0., "", "", "", "", "", "", "", "", 33691., 3457.1, "", "", "", 
  "", "", "", "", "", "", "", "", 79.93}, {"GIB", "Europe", "Gibraltar", 
  "2020-05-10", 146., 0., 0., 0., 4333.502, 0., 0., 0., "", "", "", "", "", 
  "", "", "", 33691., 3457.1, "", "", "", "", "", "", "", "", "", "", "", 
  79.93}, {"GIB", "Europe", "Gibraltar", "2020-05-11", 146., 0., 0., 0., 
  4333.502, 0., 0., 0., "", "", "", "", "", "", "", "", 33691., 3457.1, "", 
  "", "", "", "", "", "", "", "", "", "", 79.93}, 
 {"GIB", "Europe", "Gibraltar", "2020-05-12", 147., 1., 0., 0., 4363.183, 
  29.682, 0., 0., "", "", "", "", "", "", "", "", 33691., 3457.1, "", "", "", 
  "", "", "", "", "", "", "", "", 79.93}, {"GIB", "Europe", "Gibraltar", 
  "2020-05-13", 147., 0., 0., 0., 4363.183, 0., 0., 0., "", "", "", "", "", 
  "", "", "", 33691., 3457.1, "", "", "", "", "", "", "", "", "", "", "", 
  79.93}, {"GIB", "Europe", "Gibraltar", "2020-05-14", 147., 0., 0., 0., 
  4363.183, 0., 0., 0., "", "", "", "", "", "", "", "", 33691., 3457.1, "", 
  "", "", "", "", "", "", "", "", "", "", 79.93}, 
 {"GIB", "Europe", "Gibraltar", "2020-05-15", 147., 0., 0., 0., 4363.183, 0., 
  0., 0., "", "", "", "", "", "", "", "", 33691., 3457.1, "", "", "", "", "", 
  "", "", "", "", "", "", 79.93}, {"GIB", "Europe", "Gibraltar", 
  "2020-05-16", 147., 0., 0., 0., 4363.183, 0., 0., 0., "", "", "", "", "", 
  "", "", "", 33691., 3457.1, "", "", "", "", "", "", "", "", "", "", "", 
  79.93}, {"GIB", "Europe", "Gibraltar", "2020-05-17", 147., 0., 0., 0., 
  4363.183, 0., 0., 0., "", "", "", "", "", "", "", "", 33691., 3457.1, "", 
  "", "", "", "", "", "", "", "", "", "", 79.93}, 
 {"GIB", "Europe", "Gibraltar", "2020-05-18", 147., 0., 0., 0., 4363.183, 0., 
  0., 0., "", "", "", "", "", "", "", "", 33691., 3457.1, "", "", "", "", "", 
  "", "", "", "", "", "", 79.93}, {"GIB", "Europe", "Gibraltar", 
  "2020-05-19", 147., 0., 0., 0., 4363.183, 0., 0., 0., "", "", "", "", "", 
  "", "", "", 33691., 3457.1, "", "", "", "", "", "", "", "", "", "", "", 
  79.93}, {"GIB", "Europe", "Gibraltar", "2020-05-20", 147., 0., 0., 0., 
  4363.183, 0., 0., 0., "", "", "", "", "", "", "", "", 33691., 3457.1, "", 
  "", "", "", "", "", "", "", "", "", "", 79.93}, 
 {"GIB", "Europe", "Gibraltar", "2020-05-21", 149., 2., 0., 0., 4422.546, 
  59.363, 0., 0., "", "", "", "", "", "", "", "", 33691., 3457.1, "", "", "", 
  "", "", "", "", "", "", "", "", 79.93}, {"GIB", "Europe", "Gibraltar", 
  "2020-05-22", 151., 2., 0., 0., 4481.909, 59.363, 0., 0., "", "", "", "", 
  "", "", "", "", 33691., 3457.1, "", "", "", "", "", "", "", "", "", "", "", 
  79.93}, {"GIB", "Europe", "Gibraltar", "2020-05-23", 151., 0., 0., 0., 
  4481.909, 0., 0., 0., "", "", "", "", "", "", "", "", 33691., 3457.1, "", 
  "", "", "", "", "", "", "", "", "", "", 79.93}, 
 {"GIB", "Europe", "Gibraltar", "2020-05-24", 151., 0., 0., 0., 4481.909, 0., 
  0., 0., "", "", "", "", "", "", "", "", 33691., 3457.1, "", "", "", "", "", 
  "", "", "", "", "", "", 79.93}, {"GIB", "Europe", "Gibraltar", 
  "2020-05-25", 151., 0., 0., 0., 4481.909, 0., 0., 0., "", "", "", "", "", 
  "", "", "", 33691., 3457.1, "", "", "", "", "", "", "", "", "", "", "", 
  79.93}, {"GIB", "Europe", "Gibraltar", "2020-05-26", 155., 4., 0., 0., 
  4600.635, 118.726, 0., 0., "", "", "", "", "", "", "", "", 33691., 3457.1, 
  "", "", "", "", "", "", "", "", "", "", "", 79.93}, 
 {"GIB", "Europe", "Gibraltar", "2020-05-27", 155., 0., 0., 0., 4600.635, 0., 
  0., 0., "", "", "", "", "", "", "", "", 33691., 3457.1, "", "", "", "", "", 
  "", "", "", "", "", "", 79.93}, {"GIB", "Europe", "Gibraltar", 
  "2020-05-28", 157., 2., 0., 0., 4659.998, 59.363, 0., 0., "", "", "", "", 
  "", "", "", "", 33691., 3457.1, "", "", "", "", "", "", "", "", "", "", "", 
  79.93}, {"GIB", "Europe", "Gibraltar", "2020-05-29", 157., 0., 0., 0., 
  4659.998, 0., 0., 0., "", "", "", "", "", "", "", "", 33691., 3457.1, "", 
  "", "", "", "", "", "", "", "", "", "", 79.93}, 
 {"GIB", "Europe", "Gibraltar", "2020-05-30", 161., 4., 0., 0., 4778.724, 
  118.726, 0., 0., "", "", "", "", "", "", "", "", 33691., 3457.1, "", "", 
  "", "", "", "", "", "", "", "", "", 79.93}, {"GIB", "Europe", "Gibraltar", 
  "2020-05-31", 161., 0., 0., 0., 4778.724, 0., 0., 0., "", "", "", "", "", 
  "", "", "", 33691., 3457.1, "", "", "", "", "", "", "", "", "", "", "", 
  79.93}, {"GIB", "Europe", "Gibraltar", "2020-06-01", 169., 8., 0., 0., 
  5016.176, 237.452, 0., 0., "", "", "", "", "", "", "", "", 33691., 3457.1, 
  "", "", "", "", "", "", "", "", "", "", "", 79.93}, 
 {"GIB", "Europe", "Gibraltar", "2020-06-02", 170., 1., 0., 0., 5045.858, 
  29.682, 0., 0., "", "", "", "", "", "", "", "", 33691., 3457.1, "", "", "", 
  "", "", "", "", "", "", "", "", 79.93}, {"GIB", "Europe", "Gibraltar", 
  "2020-06-03", 172., 2., 0., 0., 5105.221, 59.363, 0., 0., "", "", "", "", 
  "", "", "", "", 33691., 3457.1, "", "", "", "", "", "", "", "", "", "", "", 
  79.93}, {"GIB", "Europe", "Gibraltar", "2020-06-04", 173., 1., 0., 0., 
  5134.902, 29.682, 0., 0., "", "", "", "", "", "", "", "", 33691., 3457.1, 
  "", "", "", "", "", "", "", "", "", "", "", 79.93}, 
 {"GIB", "Europe", "Gibraltar", "2020-06-05", 173., 0., 0., 0., 5134.902, 0., 
  0., 0., "", "", "", "", "", "", "", "", 33691., 3457.1, "", "", "", "", "", 
  "", "", "", "", "", "", 79.93}, {"GIB", "Europe", "Gibraltar", 
  "2020-06-06", 174., 1., 0., 0., 5164.584, 29.682, 0., 0., "", "", "", "", 
  "", "", "", "", 33691., 3457.1, "", "", "", "", "", "", "", "", "", "", "", 
  79.93}, {"GIB", "Europe", "Gibraltar", "2020-06-07", 174., 0., 0., 0., 
  5164.584, 0., 0., 0., "", "", "", "", "", "", "", "", 33691., 3457.1, "", 
  "", "", "", "", "", "", "", "", "", "", 79.93}, 
 {"GIB", "Europe", "Gibraltar", "2020-06-08", 175., 1., 0., 0., 5194.266, 
  29.682, 0., 0., "", "", "", "", "", "", "", "", 33691., 3457.1, "", "", "", 
  "", "", "", "", "", "", "", "", 79.93}, {"GIB", "Europe", "Gibraltar", 
  "2020-06-09", 176., 1., 0., 0., 5223.947, 29.682, 0., 0., "", "", "", "", 
  "", "", "", "", 33691., 3457.1, "", "", "", "", "", "", "", "", "", "", "", 
  79.93}, {"GIB", "Europe", "Gibraltar", "2020-06-10", 176., 0., 0., 0., 
  5223.947, 0., 0., 0., "", "", "", "", "", "", "", "", 33691., 3457.1, "", 
  "", "", "", "", "", "", "", "", "", "", 79.93}, 
 {"GIB", "Europe", "Gibraltar", "2020-06-11", 176., 0., 0., 0., 5223.947, 0., 
  0., 0., "", "", "", "", "", "", "", "", 33691., 3457.1, "", "", "", "", "", 
  "", "", "", "", "", "", 79.93}, {"GIB", "Europe", "Gibraltar", 
  "2020-06-12", 176., 0., 0., 0., 5223.947, 0., 0., 0., "", "", "", "", "", 
  "", "", "", 33691., 3457.1, "", "", "", "", "", "", "", "", "", "", "", 
  79.93}, {"GIB", "Europe", "Gibraltar", "2020-06-13", 176., 0., 0., 0., 
  5223.947, 0., 0., 0., "", "", "", "", "", "", "", "", 33691., 3457.1, "", 
  "", "", "", "", "", "", "", "", "", "", 79.93}, 
 {"GIB", "Europe", "Gibraltar", "2020-06-14", 176., 0., 0., 0., 5223.947, 0., 
  0., 0., "", "", "", "", "", "", "", "", 33691., 3457.1, "", "", "", "", "", 
  "", "", "", "", "", "", 79.93}, {"GIB", "Europe", "Gibraltar", 
  "2020-06-15", 176., 0., 0., 0., 5223.947, 0., 0., 0., "", "", "", "", "", 
  "", "", "", 33691., 3457.1, "", "", "", "", "", "", "", "", "", "", "", 
  79.93}, {"GIB", "Europe", "Gibraltar", "2020-06-16", 176., 0., 0., 0., 
  5223.947, 0., 0., 0., "", "", "", "", "", "", "", "", 33691., 3457.1, "", 
  "", "", "", "", "", "", "", "", "", "", 79.93}, 
 {"GIB", "Europe", "Gibraltar", "2020-06-17", 176., 0., 0., 0., 5223.947, 0., 
  0., 0., "", "", "", "", "", "", "", "", 33691., 3457.1, "", "", "", "", "", 
  "", "", "", "", "", "", 79.93}, {"GIB", "Europe", "Gibraltar", 
  "2020-06-18", 176., 0., 0., 0., 5223.947, 0., 0., 0., "", "", "", "", "", 
  "", "", "", 33691., 3457.1, "", "", "", "", "", "", "", "", "", "", "", 
  79.93}, {"GIB", "Europe", "Gibraltar", "2020-06-19", 176., 0., 0., 0., 
  5223.947, 0., 0., 0., "", "", "", "", "", "", "", "", 33691., 3457.1, "", 
  "", "", "", "", "", "", "", "", "", "", 79.93}, 
 {"GIB", "Europe", "Gibraltar", "2020-06-20", 176., 0., 0., 0., 5223.947, 0., 
  0., 0., "", "", "", "", "", "", "", "", 33691., 3457.1, "", "", "", "", "", 
  "", "", "", "", "", "", 79.93}, {"GIB", "Europe", "Gibraltar", 
  "2020-06-21", 176., 0., 0., 0., 5223.947, 0., 0., 0., "", "", "", "", "", 
  "", "", "", 33691., 3457.1, "", "", "", "", "", "", "", "", "", "", "", 
  79.93}, {"GIB", "Europe", "Gibraltar", "2020-06-22", 176., 0., 0., 0., 
  5223.947, 0., 0., 0., "", "", "", "", "", "", "", "", 33691., 3457.1, "", 
  "", "", "", "", "", "", "", "", "", "", 79.93}, 
 {"GIB", "Europe", "Gibraltar", "2020-06-23", 176., 0., 0., 0., 5223.947, 0., 
  0., 0., "", "", "", "", "", "", "", "", 33691., 3457.1, "", "", "", "", "", 
  "", "", "", "", "", "", 79.93}, {"GIB", "Europe", "Gibraltar", 
  "2020-06-24", 176., 0., 0., 0., 5223.947, 0., 0., 0., "", "", "", "", "", 
  "", "", "", 33691., 3457.1, "", "", "", "", "", "", "", "", "", "", "", 
  79.93}, {"GIB", "Europe", "Gibraltar", "2020-06-25", 176., 0., 0., 0., 
  5223.947, 0., 0., 0., "", "", "", "", "", "", "", "", 33691., 3457.1, "", 
  "", "", "", "", "", "", "", "", "", "", 79.93}, 
 {"GIB", "Europe", "Gibraltar", "2020-06-26", 176., 0., 0., 0., 5223.947, 0., 
  0., 0., "", "", "", "", "", "", "", "", 33691., 3457.1, "", "", "", "", "", 
  "", "", "", "", "", "", 79.93}, {"GIB", "Europe", "Gibraltar", 
  "2020-06-27", 176., 0., 0., 0., 5223.947, 0., 0., 0., "", "", "", "", "", 
  "", "", "", 33691., 3457.1, "", "", "", "", "", "", "", "", "", "", "", 
  79.93}, {"GIB", "Europe", "Gibraltar", "2020-06-28", 176., 0., 0., 0., 
  5223.947, 0., 0., 0., "", "", "", "", "", "", "", "", 33691., 3457.1, "", 
  "", "", "", "", "", "", "", "", "", "", 79.93}, 
 {"GIB", "Europe", "Gibraltar", "2020-06-29", 177., 1., 0., 0., 5253.629, 
  29.682, 0., 0., "", "", "", "", "", "", "", "", 33691., 3457.1, "", "", "", 
  "", "", "", "", "", "", "", "", 79.93}, {"GIB", "Europe", "Gibraltar", 
  "2020-06-30", 177., 0., 0., 0., 5253.629, 0., 0., 0., "", "", "", "", "", 
  "", "", "", 33691., 3457.1, "", "", "", "", "", "", "", "", "", "", "", 
  79.93}, {"GIB", "Europe", "Gibraltar", "2020-07-01", 177., 0., 0., 0., 
  5253.629, 0., 0., 0., "", "", "", "", "", "", "", "", 33691., 3457.1, "", 
  "", "", "", "", "", "", "", "", "", "", 79.93}, 
 {"GIB", "Europe", "Gibraltar", "2020-07-02", 178., 1., 0., 0., 5283.31, 
  29.682, 0., 0., "", "", "", "", "", "", "", "", 33691., 3457.1, "", "", "", 
  "", "", "", "", "", "", "", "", 79.93}, {"GIB", "Europe", "Gibraltar", 
  "2020-07-03", 178., 0., 0., 0., 5283.31, 0., 0., 0., "", "", "", "", "", 
  "", "", "", 33691., 3457.1, "", "", "", "", "", "", "", "", "", "", "", 
  79.93}, {"GIB", "Europe", "Gibraltar", "2020-07-04", 178., 0., 0., 0., 
  5283.31, 0., 0., 0., "", "", "", "", "", "", "", "", 33691., 3457.1, "", 
  "", "", "", "", "", "", "", "", "", "", 79.93}, 
 {"GIB", "Europe", "Gibraltar", "2020-07-05", 178., 0., 0., 0., 5283.31, 0., 
  0., 0., "", "", "", "", "", "", "", "", 33691., 3457.1, "", "", "", "", "", 
  "", "", "", "", "", "", 79.93}, {"GIB", "Europe", "Gibraltar", 
  "2020-07-06", 178., 0., 0., 0., 5283.31, 0., 0., 0., "", "", "", "", "", 
  "", "", "", 33691., 3457.1, "", "", "", "", "", "", "", "", "", "", "", 
  79.93}, {"GIB", "Europe", "Gibraltar", "2020-07-07", 179., 1., 0., 0., 
  5312.992, 29.682, 0., 0., "", "", "", "", "", "", "", "", 33691., 3457.1, 
  "", "", "", "", "", "", "", "", "", "", "", 79.93}, 
 {"GIB", "Europe", "Gibraltar", "2020-07-08", 179., 0., 0., 0., 5312.992, 0., 
  0., 0., "", "", "", "", "", "", "", "", 33691., 3457.1, "", "", "", "", "", 
  "", "", "", "", "", "", 79.93}, {"GRC", "Europe", "Greece", "2019-12-31", 
  0., 0., 0., 0., 0., 0., 0., 0., "", "", "", "", "", "", "", "", 
  1.0423056*^7, 83.479, 45.3, 20.396, 14.524, 24574.382, 1.5, 175.695, 4.55, 
  35.3, 52., "", 4.21, 82.24}, {"GRC", "Europe", "Greece", "2020-01-01", 0., 
  0., 0., 0., 0., 0., 0., 0., "", "", "", "", "", "", "", 0., 1.0423056*^7, 
  83.479, 45.3, 20.396, 14.524, 24574.382, 1.5, 175.695, 4.55, 35.3, 52., "", 
  4.21, 82.24}, {"GRC", "Europe", "Greece", "2020-01-02", 0., 0., 0., 0., 0., 
  0., 0., 0., "", "", "", "", "", "", "", 0., 1.0423056*^7, 83.479, 45.3, 
  20.396, 14.524, 24574.382, 1.5, 175.695, 4.55, 35.3, 52., "", 4.21, 82.24}, 
 {"GRC", "Europe", "Greece", "2020-01-03", 0., 0., 0., 0., 0., 0., 0., 0., 
  "", "", "", "", "", "", "", 0., 1.0423056*^7, 83.479, 45.3, 20.396, 14.524, 
  24574.382, 1.5, 175.695, 4.55, 35.3, 52., "", 4.21, 82.24}, 
 {"GRC", "Europe", "Greece", "2020-01-04", 0., 0., 0., 0., 0., 0., 0., 0., 
  "", "", "", "", "", "", "", 0., 1.0423056*^7, 83.479, 45.3, 20.396, 14.524, 
  24574.382, 1.5, 175.695, 4.55, 35.3, 52., "", 4.21, 82.24}, 
 {"GRC", "Europe", "Greece", "2020-01-05", 0., 0., 0., 0., 0., 0., 0., 0., 
  "", "", "", "", "", "", "", 0., 1.0423056*^7, 83.479, 45.3, 20.396, 14.524, 
  24574.382, 1.5, 175.695, 4.55, 35.3, 52., "", 4.21, 82.24}, 
 {"GRC", "Europe", "Greece", "2020-01-06", 0., 0., 0., 0., 0., 0., 0., 0., 
  "", "", "", "", "", "", "", 0., 1.0423056*^7, 83.479, 45.3, 20.396, 14.524, 
  24574.382, 1.5, 175.695, 4.55, 35.3, 52., "", 4.21, 82.24}, 
 {"GRC", "Europe", "Greece", "2020-01-07", 0., 0., 0., 0., 0., 0., 0., 0., 
  "", "", "", "", "", "", "", 0., 1.0423056*^7, 83.479, 45.3, 20.396, 14.524, 
  24574.382, 1.5, 175.695, 4.55, 35.3, 52., "", 4.21, 82.24}, 
 {"GRC", "Europe", "Greece", "2020-01-08", 0., 0., 0., 0., 0., 0., 0., 0., 
  "", "", "", "", "", "", "", 0., 1.0423056*^7, 83.479, 45.3, 20.396, 14.524, 
  24574.382, 1.5, 175.695, 4.55, 35.3, 52., "", 4.21, 82.24}, 
 {"GRC", "Europe", "Greece", "2020-01-09", 0., 0., 0., 0., 0., 0., 0., 0., 
  "", "", "", "", "", "", "", 0., 1.0423056*^7, 83.479, 45.3, 20.396, 14.524, 
  24574.382, 1.5, 175.695, 4.55, 35.3, 52., "", 4.21, 82.24}, 
 {"GRC", "Europe", "Greece", "2020-01-10", 0., 0., 0., 0., 0., 0., 0., 0., 
  "", "", "", "", "", "", "", 0., 1.0423056*^7, 83.479, 45.3, 20.396, 14.524, 
  24574.382, 1.5, 175.695, 4.55, 35.3, 52., "", 4.21, 82.24}, 
 {"GRC", "Europe", "Greece", "2020-01-11", 0., 0., 0., 0., 0., 0., 0., 0., 
  "", "", "", "", "", "", "", 0., 1.0423056*^7, 83.479, 45.3, 20.396, 14.524, 
  24574.382, 1.5, 175.695, 4.55, 35.3, 52., "", 4.21, 82.24}, 
 {"GRC", "Europe", "Greece", "2020-01-12", 0., 0., 0., 0., 0., 0., 0., 0., 
  "", "", "", "", "", "", "", 0., 1.0423056*^7, 83.479, 45.3, 20.396, 14.524, 
  24574.382, 1.5, 175.695, 4.55, 35.3, 52., "", 4.21, 82.24}, 
 {"GRC", "Europe", "Greece", "2020-01-13", 0., 0., 0., 0., 0., 0., 0., 0., 
  "", "", "", "", "", "", "", 0., 1.0423056*^7, 83.479, 45.3, 20.396, 14.524, 
  24574.382, 1.5, 175.695, 4.55, 35.3, 52., "", 4.21, 82.24}, 
 {"GRC", "Europe", "Greece", "2020-01-14", 0., 0., 0., 0., 0., 0., 0., 0., 
  "", "", "", "", "", "", "", 0., 1.0423056*^7, 83.479, 45.3, 20.396, 14.524, 
  24574.382, 1.5, 175.695, 4.55, 35.3, 52., "", 4.21, 82.24}, 
 {"GRC", "Europe", "Greece", "2020-01-15", 0., 0., 0., 0., 0., 0., 0., 0., 
  "", "", "", "", "", "", "", 0., 1.0423056*^7, 83.479, 45.3, 20.396, 14.524, 
  24574.382, 1.5, 175.695, 4.55, 35.3, 52., "", 4.21, 82.24}, 
 {"GRC", "Europe", "Greece", "2020-01-16", 0., 0., 0., 0., 0., 0., 0., 0., 
  "", "", "", "", "", "", "", 0., 1.0423056*^7, 83.479, 45.3, 20.396, 14.524, 
  24574.382, 1.5, 175.695, 4.55, 35.3, 52., "", 4.21, 82.24}, 
 {"GRC", "Europe", "Greece", "2020-01-17", 0., 0., 0., 0., 0., 0., 0., 0., 
  "", "", "", "", "", "", "", 0., 1.0423056*^7, 83.479, 45.3, 20.396, 14.524, 
  24574.382, 1.5, 175.695, 4.55, 35.3, 52., "", 4.21, 82.24}, 
 {"GRC", "Europe", "Greece", "2020-01-18", 0., 0., 0., 0., 0., 0., 0., 0., 
  "", "", "", "", "", "", "", 0., 1.0423056*^7, 83.479, 45.3, 20.396, 14.524, 
  24574.382, 1.5, 175.695, 4.55, 35.3, 52., "", 4.21, 82.24}, 
 {"GRC", "Europe", "Greece", "2020-01-19", 0., 0., 0., 0., 0., 0., 0., 0., 
  "", "", "", "", "", "", "", 0., 1.0423056*^7, 83.479, 45.3, 20.396, 14.524, 
  24574.382, 1.5, 175.695, 4.55, 35.3, 52., "", 4.21, 82.24}, 
 {"GRC", "Europe", "Greece", "2020-01-20", 0., 0., 0., 0., 0., 0., 0., 0., 
  "", "", "", "", "", "", "", 0., 1.0423056*^7, 83.479, 45.3, 20.396, 14.524, 
  24574.382, 1.5, 175.695, 4.55, 35.3, 52., "", 4.21, 82.24}, 
 {"GRC", "Europe", "Greece", "2020-01-21", 0., 0., 0., 0., 0., 0., 0., 0., 
  "", "", "", "", "", "", "", 0., 1.0423056*^7, 83.479, 45.3, 20.396, 14.524, 
  24574.382, 1.5, 175.695, 4.55, 35.3, 52., "", 4.21, 82.24}, 
 {"GRC", "Europe", "Greece", "2020-01-22", 0., 0., 0., 0., 0., 0., 0., 0., 
  "", "", "", "", "", "", "", 0., 1.0423056*^7, 83.479, 45.3, 20.396, 14.524, 
  24574.382, 1.5, 175.695, 4.55, 35.3, 52., "", 4.21, 82.24}, 
 {"GRC", "Europe", "Greece", "2020-01-23", 0., 0., 0., 0., 0., 0., 0., 0., 
  "", "", "", "", "", "", "", 0., 1.0423056*^7, 83.479, 45.3, 20.396, 14.524, 
  24574.382, 1.5, 175.695, 4.55, 35.3, 52., "", 4.21, 82.24}, 
 {"GRC", "Europe", "Greece", "2020-01-24", 0., 0., 0., 0., 0., 0., 0., 0., 
  "", "", "", "", "", "", "", 0., 1.0423056*^7, 83.479, 45.3, 20.396, 14.524, 
  24574.382, 1.5, 175.695, 4.55, 35.3, 52., "", 4.21, 82.24}, 
 {"GRC", "Europe", "Greece", "2020-01-25", 0., 0., 0., 0., 0., 0., 0., 0., 
  "", "", "", "", "", "", "", 0., 1.0423056*^7, 83.479, 45.3, 20.396, 14.524, 
  24574.382, 1.5, 175.695, 4.55, 35.3, 52., "", 4.21, 82.24}, 
 {"GRC", "Europe", "Greece", "2020-01-26", 0., 0., 0., 0., 0., 0., 0., 0., 
  "", "", "", "", "", "", "", 0., 1.0423056*^7, 83.479, 45.3, 20.396, 14.524, 
  24574.382, 1.5, 175.695, 4.55, 35.3, 52., "", 4.21, 82.24}, 
 {"GRC", "Europe", "Greece", "2020-01-27", 0., 0., 0., 0., 0., 0., 0., 0., 
  "", "", "", "", "", "", "", 0., 1.0423056*^7, 83.479, 45.3, 20.396, 14.524, 
  24574.382, 1.5, 175.695, 4.55, 35.3, 52., "", 4.21, 82.24}, 
 {"GRC", "Europe", "Greece", "2020-01-28", 0., 0., 0., 0., 0., 0., 0., 0., 
  "", "", "", "", "", "", "", 0., 1.0423056*^7, 83.479, 45.3, 20.396, 14.524, 
  24574.382, 1.5, 175.695, 4.55, 35.3, 52., "", 4.21, 82.24}, 
 {"GRC", "Europe", "Greece", "2020-01-29", 0., 0., 0., 0., 0., 0., 0., 0., 
  "", "", "", "", "", "", "", 0., 1.0423056*^7, 83.479, 45.3, 20.396, 14.524, 
  24574.382, 1.5, 175.695, 4.55, 35.3, 52., "", 4.21, 82.24}, 
 {"GRC", "Europe", "Greece", "2020-01-30", 0., 0., 0., 0., 0., 0., 0., 0., 
  "", "", "", "", "", "", "", 0., 1.0423056*^7, 83.479, 45.3, 20.396, 14.524, 
  24574.382, 1.5, 175.695, 4.55, 35.3, 52., "", 4.21, 82.24}, 
 {"GRC", "Europe", "Greece", "2020-01-31", 0., 0., 0., 0., 0., 0., 0., 0., 
  "", "", "", "", "", "", "", 0., 1.0423056*^7, 83.479, 45.3, 20.396, 14.524, 
  24574.382, 1.5, 175.695, 4.55, 35.3, 52., "", 4.21, 82.24}, 
 {"GRC", "Europe", "Greece", "2020-02-01", 0., 0., 0., 0., 0., 0., 0., 0., 
  "", "", "", "", "", "", "", 0., 1.0423056*^7, 83.479, 45.3, 20.396, 14.524, 
  24574.382, 1.5, 175.695, 4.55, 35.3, 52., "", 4.21, 82.24}, 
 {"GRC", "Europe", "Greece", "2020-02-02", 0., 0., 0., 0., 0., 0., 0., 0., 
  "", "", "", "", "", "", "", 0., 1.0423056*^7, 83.479, 45.3, 20.396, 14.524, 
  24574.382, 1.5, 175.695, 4.55, 35.3, 52., "", 4.21, 82.24}, 
 {"GRC", "Europe", "Greece", "2020-02-03", 0., 0., 0., 0., 0., 0., 0., 0., 
  "", "", "", "", "", "", "", 0., 1.0423056*^7, 83.479, 45.3, 20.396, 14.524, 
  24574.382, 1.5, 175.695, 4.55, 35.3, 52., "", 4.21, 82.24}, 
 {"GRC", "Europe", "Greece", "2020-02-04", 0., 0., 0., 0., 0., 0., 0., 0., 
  "", "", "", "", "", "", "", 0., 1.0423056*^7, 83.479, 45.3, 20.396, 14.524, 
  24574.382, 1.5, 175.695, 4.55, 35.3, 52., "", 4.21, 82.24}, 
 {"GRC", "Europe", "Greece", "2020-02-05", 0., 0., 0., 0., 0., 0., 0., 0., 
  "", "", "", "", "", "", "", 0., 1.0423056*^7, 83.479, 45.3, 20.396, 14.524, 
  24574.382, 1.5, 175.695, 4.55, 35.3, 52., "", 4.21, 82.24}, 
 {"GRC", "Europe", "Greece", "2020-02-06", 0., 0., 0., 0., 0., 0., 0., 0., 
  "", "", "", "", "", "", "", 0., 1.0423056*^7, 83.479, 45.3, 20.396, 14.524, 
  24574.382, 1.5, 175.695, 4.55, 35.3, 52., "", 4.21, 82.24}, 
 {"GRC", "Europe", "Greece", "2020-02-07", 0., 0., 0., 0., 0., 0., 0., 0., 
  "", "", "", "", "", "", "", 0., 1.0423056*^7, 83.479, 45.3, 20.396, 14.524, 
  24574.382, 1.5, 175.695, 4.55, 35.3, 52., "", 4.21, 82.24}, 
 {"GRC", "Europe", "Greece", "2020-02-08", 0., 0., 0., 0., 0., 0., 0., 0., 
  "", "", "", "", "", "", "", 0., 1.0423056*^7, 83.479, 45.3, 20.396, 14.524, 
  24574.382, 1.5, 175.695, 4.55, 35.3, 52., "", 4.21, 82.24}, 
 {"GRC", "Europe", "Greece", "2020-02-09", 0., 0., 0., 0., 0., 0., 0., 0., 
  "", "", "", "", "", "", "", 0., 1.0423056*^7, 83.479, 45.3, 20.396, 14.524, 
  24574.382, 1.5, 175.695, 4.55, 35.3, 52., "", 4.21, 82.24}, 
 {"GRC", "Europe", "Greece", "2020-02-10", 0., 0., 0., 0., 0., 0., 0., 0., 
  "", "", "", "", "", "", "", 0., 1.0423056*^7, 83.479, 45.3, 20.396, 14.524, 
  24574.382, 1.5, 175.695, 4.55, 35.3, 52., "", 4.21, 82.24}, 
 {"GRC", "Europe", "Greece", "2020-02-11", 0., 0., 0., 0., 0., 0., 0., 0., 
  "", "", "", "", "", "", "", 0., 1.0423056*^7, 83.479, 45.3, 20.396, 14.524, 
  24574.382, 1.5, 175.695, 4.55, 35.3, 52., "", 4.21, 82.24}, 
 {"GRC", "Europe", "Greece", "2020-02-12", 0., 0., 0., 0., 0., 0., 0., 0., 
  "", "", "", "", "", "", "", 0., 1.0423056*^7, 83.479, 45.3, 20.396, 14.524, 
  24574.382, 1.5, 175.695, 4.55, 35.3, 52., "", 4.21, 82.24}, 
 {"GRC", "Europe", "Greece", "2020-02-13", 0., 0., 0., 0., 0., 0., 0., 0., 
  "", "", "", "", "", "", "", 0., 1.0423056*^7, 83.479, 45.3, 20.396, 14.524, 
  24574.382, 1.5, 175.695, 4.55, 35.3, 52., "", 4.21, 82.24}, 
 {"GRC", "Europe", "Greece", "2020-02-14", 0., 0., 0., 0., 0., 0., 0., 0., 
  "", "", "", "", "", "", "", 0., 1.0423056*^7, 83.479, 45.3, 20.396, 14.524, 
  24574.382, 1.5, 175.695, 4.55, 35.3, 52., "", 4.21, 82.24}, 
 {"GRC", "Europe", "Greece", "2020-02-15", 0., 0., 0., 0., 0., 0., 0., 0., 
  "", "", "", "", "", "", "", 0., 1.0423056*^7, 83.479, 45.3, 20.396, 14.524, 
  24574.382, 1.5, 175.695, 4.55, 35.3, 52., "", 4.21, 82.24}, 
 {"GRC", "Europe", "Greece", "2020-02-16", 0., 0., 0., 0., 0., 0., 0., 0., 
  "", "", "", "", "", "", "", 0., 1.0423056*^7, 83.479, 45.3, 20.396, 14.524, 
  24574.382, 1.5, 175.695, 4.55, 35.3, 52., "", 4.21, 82.24}, 
 {"GRC", "Europe", "Greece", "2020-02-17", 0., 0., 0., 0., 0., 0., 0., 0., 
  "", "", "", "", "", "", "", 0., 1.0423056*^7, 83.479, 45.3, 20.396, 14.524, 
  24574.382, 1.5, 175.695, 4.55, 35.3, 52., "", 4.21, 82.24}, 
 {"GRC", "Europe", "Greece", "2020-02-18", 0., 0., 0., 0., 0., 0., 0., 0., 
  "", "", "", "", "", "", "", 0., 1.0423056*^7, 83.479, 45.3, 20.396, 14.524, 
  24574.382, 1.5, 175.695, 4.55, 35.3, 52., "", 4.21, 82.24}, 
 {"GRC", "Europe", "Greece", "2020-02-19", 0., 0., 0., 0., 0., 0., 0., 0., 
  "", "", "", "", "", "", "", 0., 1.0423056*^7, 83.479, 45.3, 20.396, 14.524, 
  24574.382, 1.5, 175.695, 4.55, 35.3, 52., "", 4.21, 82.24}, 
 {"GRC", "Europe", "Greece", "2020-02-20", 0., 0., 0., 0., 0., 0., 0., 0., 
  "", "", "", "", "", "", "", 0., 1.0423056*^7, 83.479, 45.3, 20.396, 14.524, 
  24574.382, 1.5, 175.695, 4.55, 35.3, 52., "", 4.21, 82.24}, 
 {"GRC", "Europe", "Greece", "2020-02-21", 0., 0., 0., 0., 0., 0., 0., 0., 
  "", "", "", "", "", "", "", 0., 1.0423056*^7, 83.479, 45.3, 20.396, 14.524, 
  24574.382, 1.5, 175.695, 4.55, 35.3, 52., "", 4.21, 82.24}, 
 {"GRC", "Europe", "Greece", "2020-02-22", 0., 0., 0., 0., 0., 0., 0., 0., 
  "", "", "", "", "", "", "", 0., 1.0423056*^7, 83.479, 45.3, 20.396, 14.524, 
  24574.382, 1.5, 175.695, 4.55, 35.3, 52., "", 4.21, 82.24}, 
 {"GRC", "Europe", "Greece", "2020-02-23", 0., 0., 0., 0., 0., 0., 0., 0., 
  "", "", "", "", "", "", "", 0., 1.0423056*^7, 83.479, 45.3, 20.396, 14.524, 
  24574.382, 1.5, 175.695, 4.55, 35.3, 52., "", 4.21, 82.24}, 
 {"GRC", "Europe", "Greece", "2020-02-24", 0., 0., 0., 0., 0., 0., 0., 0., 
  "", "", "", "", "", "", "", 0., 1.0423056*^7, 83.479, 45.3, 20.396, 14.524, 
  24574.382, 1.5, 175.695, 4.55, 35.3, 52., "", 4.21, 82.24}, 
 {"GRC", "Europe", "Greece", "2020-02-25", 0., 0., 0., 0., 0., 0., 0., 0., 
  "", "", "", "", "", "", "", 11.11, 1.0423056*^7, 83.479, 45.3, 20.396, 
  14.524, 24574.382, 1.5, 175.695, 4.55, 35.3, 52., "", 4.21, 82.24}, 
 {"GRC", "Europe", "Greece", "2020-02-26", 0., 0., 0., 0., 0., 0., 0., 0., 
  "", "", "", "", "", "", "", 11.11, 1.0423056*^7, 83.479, 45.3, 20.396, 
  14.524, 24574.382, 1.5, 175.695, 4.55, 35.3, 52., "", 4.21, 82.24}, 
 {"GRC", "Europe", "Greece", "2020-02-27", 1., 1., 0., 0., 0.096, 0.096, 0., 
  0., "", "", "", "", "", "", "", 11.11, 1.0423056*^7, 83.479, 45.3, 20.396, 
  14.524, 24574.382, 1.5, 175.695, 4.55, 35.3, 52., "", 4.21, 82.24}, 
 {"GRC", "Europe", "Greece", "2020-02-28", 3., 2., 0., 0., 0.288, 0.192, 0., 
  0., "", "", "", "", "", "", "", 11.11, 1.0423056*^7, 83.479, 45.3, 20.396, 
  14.524, 24574.382, 1.5, 175.695, 4.55, 35.3, 52., "", 4.21, 82.24}, 
 {"GRC", "Europe", "Greece", "2020-02-29", 4., 1., 0., 0., 0.384, 0.096, 0., 
  0., "", "", "", "", "", "", "", 19.44, 1.0423056*^7, 83.479, 45.3, 20.396, 
  14.524, 24574.382, 1.5, 175.695, 4.55, 35.3, 52., "", 4.21, 82.24}, 
 {"GRC", "Europe", "Greece", "2020-03-01", 7., 3., 0., 0., 0.672, 0.288, 0., 
  0., "", "", "", "", "", "", "", 19.44, 1.0423056*^7, 83.479, 45.3, 20.396, 
  14.524, 24574.382, 1.5, 175.695, 4.55, 35.3, 52., "", 4.21, 82.24}, 
 {"GRC", "Europe", "Greece", "2020-03-02", 7., 0., 0., 0., 0.672, 0., 0., 0., 
  "", "", "", "", "", "", "", 19.44, 1.0423056*^7, 83.479, 45.3, 20.396, 
  14.524, 24574.382, 1.5, 175.695, 4.55, 35.3, 52., "", 4.21, 82.24}, 
 {"GRC", "Europe", "Greece", "2020-03-03", "", "", "", "", "", "", "", "", 
  570., "", 0.055, "", "", "", "tests performed", 19.44, 1.0423056*^7, 
  83.479, 45.3, 20.396, 14.524, 24574.382, 1.5, 175.695, 4.55, 35.3, 52., "", 
  4.21, 82.24}, {"GRC", "Europe", "Greece", "2020-03-04", "", "", "", "", "", 
  "", "", "", "", "", "", "", "", "", "tests performed", 19.44, 1.0423056*^7, 
  83.479, 45.3, 20.396, 14.524, 24574.382, 1.5, 175.695, 4.55, 35.3, 52., "", 
  4.21, 82.24}, {"GRC", "Europe", "Greece", "2020-03-05", 10., 3., 0., 0., 
  0.959, 0.288, 0., 0., "", "", "", "", "", "", "tests performed", 28.7, 
  1.0423056*^7, 83.479, 45.3, 20.396, 14.524, 24574.382, 1.5, 175.695, 4.55, 
  35.3, 52., "", 4.21, 82.24}, {"GRC", "Europe", "Greece", "2020-03-06", 32., 
  22., 0., 0., 3.07, 2.111, 0., 0., "", "", "", "", "", "", 
  "tests performed", 28.7, 1.0423056*^7, 83.479, 45.3, 20.396, 14.524, 
  24574.382, 1.5, 175.695, 4.55, 35.3, 52., "", 4.21, 82.24}, 
 {"GRC", "Europe", "Greece", "2020-03-07", 45., 13., 0., 0., 4.317, 1.247, 
  0., 0., "", "", "", "", "", "", "tests performed", 28.7, 1.0423056*^7, 
  83.479, 45.3, 20.396, 14.524, 24574.382, 1.5, 175.695, 4.55, 35.3, 52., "", 
  4.21, 82.24}, {"GRC", "Europe", "Greece", "2020-03-08", 66., 21., 0., 0., 
  6.332, 2.015, 0., 0., "", "", "", "", "", "", "tests performed", 28.7, 
  1.0423056*^7, 83.479, 45.3, 20.396, 14.524, 24574.382, 1.5, 175.695, 4.55, 
  35.3, 52., "", 4.21, 82.24}, {"GRC", "Europe", "Greece", "2020-03-09", 73., 
  7., 0., 0., 7.004, 0.672, 0., 0., "", "", "", "", "", "", 
  "tests performed", 31.48, 1.0423056*^7, 83.479, 45.3, 20.396, 14.524, 
  24574.382, 1.5, 175.695, 4.55, 35.3, 52., "", 4.21, 82.24}, 
 {"GRC", "Europe", "Greece", "2020-03-10", 84., 11., 0., 0., 8.059, 1.055, 
  0., 0., "", "", "", "", 179., 0.017, "tests performed", 33.33, 
  1.0423056*^7, 83.479, 45.3, 20.396, 14.524, 24574.382, 1.5, 175.695, 4.55, 
  35.3, 52., "", 4.21, 82.24}, {"GRC", "Europe", "Greece", "2020-03-11", 90., 
  6., 0., 0., 8.635, 0.576, 0., 0., "", "", "", "", 179., 0.017, 
  "tests performed", 33.33, 1.0423056*^7, 83.479, 45.3, 20.396, 14.524, 
  24574.382, 1.5, 175.695, 4.55, 35.3, 52., "", 4.21, 82.24}, 
 {"GRC", "Europe", "Greece", "2020-03-12", 99., 9., 1., 1., 9.498, 0.863, 
  0.096, 0.096, 2180., "", 0.209, "", 179., 0.017, "tests performed", 40.74, 
  1.0423056*^7, 83.479, 45.3, 20.396, 14.524, 24574.382, 1.5, 175.695, 4.55, 
  35.3, 52., "", 4.21, 82.24}, {"GRC", "Europe", "Greece", "2020-03-13", 
  133., 34., 1., 0., 12.76, 3.262, 0.096, 0., 2700., 520., 0.259, 0.05, 228., 
  0.022, "tests performed", 40.74, 1.0423056*^7, 83.479, 45.3, 20.396, 
  14.524, 24574.382, 1.5, 175.695, 4.55, 35.3, 52., "", 4.21, 82.24}, 
 {"GRC", "Europe", "Greece", "2020-03-14", 190., 57., 1., 0., 18.229, 5.469, 
  0.096, 0., 3400., 700., 0.326, 0.067, 302., 0.029, "tests performed", 
  54.63, 1.0423056*^7, 83.479, 45.3, 20.396, 14.524, 24574.382, 1.5, 175.695, 
  4.55, 35.3, 52., "", 4.21, 82.24}, {"GRC", "Europe", "Greece", 
  "2020-03-15", 228., 38., 3., 2., 21.875, 3.646, 0.288, 0.192, 4000., 600., 
  0.384, 0.058, 362., 0.035, "tests performed", 54.63, 1.0423056*^7, 83.479, 
  45.3, 20.396, 14.524, 24574.382, 1.5, 175.695, 4.55, 35.3, 52., "", 4.21, 
  82.24}, {"GRC", "Europe", "Greece", "2020-03-16", 331., 103., 4., 1., 
  31.757, 9.882, 0.384, 0.096, 4320., 320., 0.414, 0.031, 382., 0.037, 
  "tests performed", 54.63, 1.0423056*^7, 83.479, 45.3, 20.396, 14.524, 
  24574.382, 1.5, 175.695, 4.55, 35.3, 52., "", 4.21, 82.24}, 
 {"GRC", "Europe", "Greece", "2020-03-17", 352., 21., 4., 0., 33.771, 2.015, 
  0.384, 0., "", "", "", "", 477., 0.046, "tests performed", 54.63, 
  1.0423056*^7, 83.479, 45.3, 20.396, 14.524, 24574.382, 1.5, 175.695, 4.55, 
  35.3, 52., "", 4.21, 82.24}, {"GRC", "Europe", "Greece", "2020-03-18", 
  387., 35., 5., 1., 37.129, 3.358, 0.48, 0.096, 6000., "", 0.576, "", 571., 
  0.055, "tests performed", 65.74, 1.0423056*^7, 83.479, 45.3, 20.396, 
  14.524, 24574.382, 1.5, 175.695, 4.55, 35.3, 52., "", 4.21, 82.24}, 
 {"GRC", "Europe", "Greece", "2020-03-19", 418., 31., 5., 0., 40.103, 2.974, 
  0.48, 0., "", "", "", "", 641., 0.061, "tests performed", 65.74, 
  1.0423056*^7, 83.479, 45.3, 20.396, 14.524, 24574.382, 1.5, 175.695, 4.55, 
  35.3, 52., "", 4.21, 82.24}, {"GRC", "Europe", "Greece", "2020-03-20", 
  464., 46., 5., 0., 44.517, 4.413, 0.48, 0., "", "", "", "", 662., 0.064, 
  "tests performed", 65.74, 1.0423056*^7, 83.479, 45.3, 20.396, 14.524, 
  24574.382, 1.5, 175.695, 4.55, 35.3, 52., "", 4.21, 82.24}, 
 {"GRC", "Europe", "Greece", "2020-03-21", 495., 31., 8., 3., 47.491, 2.974, 
  0.768, 0.288, 8000., "", 0.768, "", 657., 0.063, "tests performed", 74.07, 
  1.0423056*^7, 83.479, 45.3, 20.396, 14.524, 24574.382, 1.5, 175.695, 4.55, 
  35.3, 52., "", 4.21, 82.24}, {"GRC", "Europe", "Greece", "2020-03-22", 
  530., 35., 13., 5., 50.849, 3.358, 1.247, 0.48, "", "", "", "", 643., 
  0.062, "tests performed", 74.07, 1.0423056*^7, 83.479, 45.3, 20.396, 
  14.524, 24574.382, 1.5, 175.695, 4.55, 35.3, 52., "", 4.21, 82.24}, 
 {"GRC", "Europe", "Greece", "2020-03-23", 624., 94., 15., 2., 59.867, 9.018, 
  1.439, 0.192, "", "", "", "", 669., 0.064, "tests performed", 84.26, 
  1.0423056*^7, 83.479, 45.3, 20.396, 14.524, 24574.382, 1.5, 175.695, 4.55, 
  35.3, 52., "", 4.21, 82.24}, {"GRC", "Europe", "Greece", "2020-03-24", 
  695., 71., 17., 2., 66.679, 6.812, 1.631, 0.192, "", "", "", "", 620., 
  0.059, "tests performed", 84.26, 1.0423056*^7, 83.479, 45.3, 20.396, 
  14.524, 24574.382, 1.5, 175.695, 4.55, 35.3, 52., "", 4.21, 82.24}, 
 {"GRC", "Europe", "Greece", "2020-03-25", 743., 48., 20., 3., 71.284, 4.605, 
  1.919, 0.288, 10000., "", 0.959, "", 571., 0.055, "tests performed", 84.26, 
  1.0423056*^7, 83.479, 45.3, 20.396, 14.524, 24574.382, 1.5, 175.695, 4.55, 
  35.3, 52., "", 4.21, 82.24}, {"GRC", "Europe", "Greece", "2020-03-26", 
  821., 78., 22., 2., 78.768, 7.483, 2.111, 0.192, "", "", "", "", 725., 
  0.07, "tests performed", 84.26, 1.0423056*^7, 83.479, 45.3, 20.396, 14.524, 
  24574.382, 1.5, 175.695, 4.55, 35.3, 52., "", 4.21, 82.24}, 
 {"GRC", "Europe", "Greece", "2020-03-27", 892., 71., 26., 4., 85.58, 6.812, 
  2.494, 0.384, 13477., "", 1.293, "", 878., 0.084, "tests performed", 84.26, 
  1.0423056*^7, 83.479, 45.3, 20.396, 14.524, 24574.382, 1.5, 175.695, 4.55, 
  35.3, 52., "", 4.21, 82.24}, {"GRC", "Europe", "Greece", "2020-03-28", 
  966., 74., 28., 2., 92.679, 7.1, 2.686, 0.192, 14363., 886., 1.378, 0.085, 
  909., 0.087, "tests performed", 84.26, 1.0423056*^7, 83.479, 45.3, 20.396, 
  14.524, 24574.382, 1.5, 175.695, 4.55, 35.3, 52., "", 4.21, 82.24}, 
 {"GRC", "Europe", "Greece", "2020-03-29", 1061., 95., 32., 4., 101.794, 
  9.114, 3.07, 0.384, 15151., 788., 1.454, 0.076, 950., 0.091, 
  "tests performed", 84.26, 1.0423056*^7, 83.479, 45.3, 20.396, 14.524, 
  24574.382, 1.5, 175.695, 4.55, 35.3, 52., "", 4.21, 82.24}, 
 {"GRC", "Europe", "Greece", "2020-03-30", 1156., 95., 38., 6., 110.908, 
  9.114, 3.646, 0.576, 15961., 810., 1.531, 0.078, 994., 0.095, 
  "tests performed", 84.26, 1.0423056*^7, 83.479, 45.3, 20.396, 14.524, 
  24574.382, 1.5, 175.695, 4.55, 35.3, 52., "", 4.21, 82.24}, 
 {"GRC", "Europe", "Greece", "2020-03-31", 1212., 56., 43., 5., 116.281, 
  5.373, 4.125, 0.48, 16732., 771., 1.605, 0.074, 1033., 0.099, 
  "tests performed", 84.26, 1.0423056*^7, 83.479, 45.3, 20.396, 14.524, 
  24574.382, 1.5, 175.695, 4.55, 35.3, 52., "", 4.21, 82.24}, 
 {"GRC", "Europe", "Greece", "2020-04-01", 1314., 102., 49., 6., 126.067, 
  9.786, 4.701, 0.576, 17350., 618., 1.665, 0.059, 1050., 0.101, 
  "tests performed", 84.26, 1.0423056*^7, 83.479, 45.3, 20.396, 14.524, 
  24574.382, 1.5, 175.695, 4.55, 35.3, 52., "", 4.21, 82.24}, 
 {"GRC", "Europe", "Greece", "2020-04-02", 1375., 61., 50., 1., 131.919, 
  5.852, 4.797, 0.096, 18844., 1494., 1.808, 0.143, 1015., 0.097, 
  "tests performed", 84.26, 1.0423056*^7, 83.479, 45.3, 20.396, 14.524, 
  24574.382, 1.5, 175.695, 4.55, 35.3, 52., "", 4.21, 82.24}, 
 {"GRC", "Europe", "Greece", "2020-04-03", 1514., 139., 53., 3., 145.255, 
  13.336, 5.085, 0.288, 22437., 3593., 2.153, 0.345, 1280., 0.123, 
  "tests performed", 84.26, 1.0423056*^7, 83.479, 45.3, 20.396, 14.524, 
  24574.382, 1.5, 175.695, 4.55, 35.3, 52., "", 4.21, 82.24}, 
 {"GRC", "Europe", "Greece", "2020-04-04", 1613., 99., 59., 6., 154.753, 
  9.498, 5.661, 0.576, "", "", "", "", 1369., 0.131, "tests performed", 
  84.26, 1.0423056*^7, 83.479, 45.3, 20.396, 14.524, 24574.382, 1.5, 175.695, 
  4.55, 35.3, 52., "", 4.21, 82.24}, {"GRC", "Europe", "Greece", 
  "2020-04-05", 1673., 60., 68., 9., 160.51, 5.756, 6.524, 0.863, 25453., "", 
  2.442, "", 1472., 0.141, "tests performed", 84.26, 1.0423056*^7, 83.479, 
  45.3, 20.396, 14.524, 24574.382, 1.5, 175.695, 4.55, 35.3, 52., "", 4.21, 
  82.24}, {"GRC", "Europe", "Greece", "2020-04-06", 1735., 62., 73., 5., 
  166.458, 5.948, 7.004, 0.48, 26193., 740., 2.513, 0.071, 1462., 0.14, 
  "tests performed", 84.26, 1.0423056*^7, 83.479, 45.3, 20.396, 14.524, 
  24574.382, 1.5, 175.695, 4.55, 35.3, 52., "", 4.21, 82.24}, 
 {"GRC", "Europe", "Greece", "2020-04-07", 1755., 20., 79., 6., 168.377, 
  1.919, 7.579, 0.576, 28584., 2391., 2.742, 0.229, 1693., 0.162, 
  "tests performed", 84.26, 1.0423056*^7, 83.479, 45.3, 20.396, 14.524, 
  24574.382, 1.5, 175.695, 4.55, 35.3, 52., "", 4.21, 82.24}, 
 {"GRC", "Europe", "Greece", "2020-04-08", 1832., 77., 81., 2., 175.764, 
  7.387, 7.771, 0.192, 32528., 3944., 3.121, 0.378, 2168., 0.208, 
  "tests performed", 84.26, 1.0423056*^7, 83.479, 45.3, 20.396, 14.524, 
  24574.382, 1.5, 175.695, 4.55, 35.3, 52., "", 4.21, 82.24}, 
 {"GRC", "Europe", "Greece", "2020-04-09", 1884., 52., 83., 2., 180.753, 
  4.989, 7.963, 0.192, 33634., 1106., 3.227, 0.106, 2113., 0.203, 
  "tests performed", 84.26, 1.0423056*^7, 83.479, 45.3, 20.396, 14.524, 
  24574.382, 1.5, 175.695, 4.55, 35.3, 52., "", 4.21, 82.24}, 
 {"GRC", "Europe", "Greece", "2020-04-10", 1955., 71., 86., 3., 187.565, 
  6.812, 8.251, 0.288, 35432., 1798., 3.399, 0.173, 1856., 0.178, 
  "tests performed", 84.26, 1.0423056*^7, 83.479, 45.3, 20.396, 14.524, 
  24574.382, 1.5, 175.695, 4.55, 35.3, 52., "", 4.21, 82.24}, 
 {"GRC", "Europe", "Greece", "2020-04-11", 2011., 56., 90., 4., 192.938, 
  5.373, 8.635, 0.384, 37344., 1912., 3.583, 0.183, 1914., 0.184, 
  "tests performed", 84.26, 1.0423056*^7, 83.479, 45.3, 20.396, 14.524, 
  24574.382, 1.5, 175.695, 4.55, 35.3, 52., "", 4.21, 82.24}, 
 {"GRC", "Europe", "Greece", "2020-04-12", 2081., 70., 93., 3., 199.654, 
  6.716, 8.923, 0.288, 42261., 4917., 4.055, 0.472, 2401., 0.23, 
  "tests performed", 84.26, 1.0423056*^7, 83.479, 45.3, 20.396, 14.524, 
  24574.382, 1.5, 175.695, 4.55, 35.3, 52., "", 4.21, 82.24}, 
 {"GRC", "Europe", "Greece", "2020-04-13", 2114., 33., 98., 5., 202.82, 
  3.166, 9.402, 0.48, 43417., 1156., 4.165, 0.111, 2461., 0.236, 
  "tests performed", 84.26, 1.0423056*^7, 83.479, 45.3, 20.396, 14.524, 
  24574.382, 1.5, 175.695, 4.55, 35.3, 52., "", 4.21, 82.24}, 
 {"GRC", "Europe", "Greece", "2020-04-14", 2145., 31., 99., 1., 205.794, 
  2.974, 9.498, 0.096, 48798., 5381., 4.682, 0.516, 2888., 0.277, 
  "tests performed", 84.26, 1.0423056*^7, 83.479, 45.3, 20.396, 14.524, 
  24574.382, 1.5, 175.695, 4.55, 35.3, 52., "", 4.21, 82.24}, 
 {"GRC", "Europe", "Greece", "2020-04-15", 2170., 25., 101., 2., 208.192, 
  2.399, 9.69, 0.192, 50771., 1973., 4.871, 0.189, 2606., 0.25, 
  "tests performed", 84.26, 1.0423056*^7, 83.479, 45.3, 20.396, 14.524, 
  24574.382, 1.5, 175.695, 4.55, 35.3, 52., "", 4.21, 82.24}, 
 {"GRC", "Europe", "Greece", "2020-04-16", 2192., 22., 102., 1., 210.303, 
  2.111, 9.786, 0.096, "", "", "", "", 2568., 0.246, "tests performed", 
  84.26, 1.0423056*^7, 83.479, 45.3, 20.396, 14.524, 24574.382, 1.5, 175.695, 
  4.55, 35.3, 52., "", 4.21, 82.24}, {"GRC", "Europe", "Greece", 
  "2020-04-17", 2207., 15., 105., 3., 211.742, 1.439, 10.074, 0.288, "", "", 
  "", "", 2431., 0.233, "tests performed", 84.26, 1.0423056*^7, 83.479, 45.3, 
  20.396, 14.524, 24574.382, 1.5, 175.695, 4.55, 35.3, 52., "", 4.21, 82.24}, 
 {"GRC", "Europe", "Greece", "2020-04-18", 2207., 0., 105., 0., 211.742, 0., 
  10.074, 0., 53290., "", 5.113, "", 2278., 0.219, "tests performed", 84.26, 
  1.0423056*^7, 83.479, 45.3, 20.396, 14.524, 24574.382, 1.5, 175.695, 4.55, 
  35.3, 52., "", 4.21, 82.24}, {"GRC", "Europe", "Greece", "2020-04-19", 
  2207., 0., 105., 0., 211.742, 0., 10.074, 0., "", "", "", "", 1651., 0.158, 
  "tests performed", 84.26, 1.0423056*^7, 83.479, 45.3, 20.396, 14.524, 
  24574.382, 1.5, 175.695, 4.55, 35.3, 52., "", 4.21, 82.24}, 
 {"GRC", "Europe", "Greece", "2020-04-20", 2235., 28., 110., 5., 214.428, 
  2.686, 10.554, 0.48, 54344., "", 5.214, "", 1561., 0.15, "tests performed", 
  84.26, 1.0423056*^7, 83.479, 45.3, 20.396, 14.524, 24574.382, 1.5, 175.695, 
  4.55, 35.3, 52., "", 4.21, 82.24}, {"GRC", "Europe", "Greece", 
  "2020-04-21", 2245., 10., 116., 6., 215.388, 0.959, 11.129, 0.576, 55666., 
  1322., 5.341, 0.127, 981., 0.094, "tests performed", 84.26, 1.0423056*^7, 
  83.479, 45.3, 20.396, 14.524, 24574.382, 1.5, 175.695, 4.55, 35.3, 52., "", 
  4.21, 82.24}, {"GRC", "Europe", "Greece", "2020-04-22", 2401., 156., 121., 
  5., 230.355, 14.967, 11.609, 0.48, 56944., 1278., 5.463, 0.123, 882., 
  0.085, "tests performed", 84.26, 1.0423056*^7, 83.479, 45.3, 20.396, 
  14.524, 24574.382, 1.5, 175.695, 4.55, 35.3, 52., "", 4.21, 82.24}, 
 {"GRC", "Europe", "Greece", "2020-04-23", 2408., 7., 121., 0., 231.026, 
  0.672, 11.609, 0., 59241., 2297., 5.684, 0.22, 1090., 0.105, 
  "tests performed", 84.26, 1.0423056*^7, 83.479, 45.3, 20.396, 14.524, 
  24574.382, 1.5, 175.695, 4.55, 35.3, 52., "", 4.21, 82.24}, 
 {"GRC", "Europe", "Greece", "2020-04-24", 2463., 55., 125., 4., 236.303, 
  5.277, 11.993, 0.384, 61407., 2166., 5.891, 0.208, 1280., 0.123, 
  "tests performed", 84.26, 1.0423056*^7, 83.479, 45.3, 20.396, 14.524, 
  24574.382, 1.5, 175.695, 4.55, 35.3, 52., "", 4.21, 82.24}, 
 {"GRC", "Europe", "Greece", "2020-04-25", 2490., 27., 130., 5., 238.893, 
  2.59, 12.472, 0.48, 63087., 1680., 6.053, 0.161, 1400., 0.134, 
  "tests performed", 84.26, 1.0423056*^7, 83.479, 45.3, 20.396, 14.524, 
  24574.382, 1.5, 175.695, 4.55, 35.3, 52., "", 4.21, 82.24}, 
 {"GRC", "Europe", "Greece", "2020-04-26", 2506., 16., 130., 0., 240.429, 
  1.535, 12.472, 0., 64608., 1521., 6.199, 0.146, 1542., 0.148, 
  "tests performed", 84.26, 1.0423056*^7, 83.479, 45.3, 20.396, 14.524, 
  24574.382, 1.5, 175.695, 4.55, 35.3, 52., "", 4.21, 82.24}, 
 {"GRC", "Europe", "Greece", "2020-04-27", 2506., 0., 130., 0., 240.429, 0., 
  12.472, 0., 66094., 1486., 6.341, 0.143, 1679., 0.161, "tests performed", 
  84.26, 1.0423056*^7, 83.479, 45.3, 20.396, 14.524, 24574.382, 1.5, 175.695, 
  4.55, 35.3, 52., "", 4.21, 82.24}, {"GRC", "Europe", "Greece", 
  "2020-04-28", 2534., 28., 136., 6., 243.115, 2.686, 13.048, 0.576, 69833., 
  3739., 6.7, 0.359, 2024., 0.194, "tests performed", 84.26, 1.0423056*^7, 
  83.479, 45.3, 20.396, 14.524, 24574.382, 1.5, 175.695, 4.55, 35.3, 52., "", 
  4.21, 82.24}, {"GRC", "Europe", "Greece", "2020-04-29", 2534., 0., 136., 
  0., 243.115, 0., 13.048, 0., 72130., 2297., 6.92, 0.22, 2169., 0.208, 
  "tests performed", 84.26, 1.0423056*^7, 83.479, 45.3, 20.396, 14.524, 
  24574.382, 1.5, 175.695, 4.55, 35.3, 52., "", 4.21, 82.24}, 
 {"GRC", "Europe", "Greece", "2020-04-30", 2576., 42., 139., 3., 247.144, 
  4.03, 13.336, 0.288, 75170., 3040., 7.212, 0.292, 2276., 0.218, 
  "tests performed", 84.26, 1.0423056*^7, 83.479, 45.3, 20.396, 14.524, 
  24574.382, 1.5, 175.695, 4.55, 35.3, 52., "", 4.21, 82.24}, 
 {"GRC", "Europe", "Greece", "2020-05-01", 2591., 15., 140., 1., 248.584, 
  1.439, 13.432, 0.096, 77251., 2081., 7.412, 0.2, 2263., 0.217, 
  "tests performed", 84.26, 1.0423056*^7, 83.479, 45.3, 20.396, 14.524, 
  24574.382, 1.5, 175.695, 4.55, 35.3, 52., "", 4.21, 82.24}, 
 {"GRC", "Europe", "Greece", "2020-05-02", 2591., 0., 140., 0., 248.584, 0., 
  13.432, 0., 78207., 956., 7.503, 0.092, 2160., 0.207, "tests performed", 
  84.26, 1.0423056*^7, 83.479, 45.3, 20.396, 14.524, 24574.382, 1.5, 175.695, 
  4.55, 35.3, 52., "", 4.21, 82.24}, {"GRC", "Europe", "Greece", 
  "2020-05-03", 2620., 29., 143., 3., 251.366, 2.782, 13.72, 0.288, 79332., 
  1125., 7.611, 0.108, 2103., 0.202, "tests performed", 84.26, 1.0423056*^7, 
  83.479, 45.3, 20.396, 14.524, 24574.382, 1.5, 175.695, 4.55, 35.3, 52., "", 
  4.21, 82.24}, {"GRC", "Europe", "Greece", "2020-05-04", 2626., 6., 144., 
  1., 251.941, 0.576, 13.816, 0.096, 80951., 1619., 7.767, 0.155, 2122., 
  0.204, "tests performed", 81.48, 1.0423056*^7, 83.479, 45.3, 20.396, 
  14.524, 24574.382, 1.5, 175.695, 4.55, 35.3, 52., "", 4.21, 82.24}, 
 {"GRC", "Europe", "Greece", "2020-05-05", 2632., 6., 146., 2., 252.517, 
  0.576, 14.007, 0.192, "", "", "", "", 2024., 0.194, "tests performed", 
  72.22, 1.0423056*^7, 83.479, 45.3, 20.396, 14.524, 24574.382, 1.5, 175.695, 
  4.55, 35.3, 52., "", 4.21, 82.24}, {"GRC", "Europe", "Greece", 
  "2020-05-06", 2642., 10., 146., 0., 253.477, 0.959, 14.007, 0., 87052., "", 
  8.352, "", 2132., 0.205, "tests performed", 72.22, 1.0423056*^7, 83.479, 
  45.3, 20.396, 14.524, 24574.382, 1.5, 175.695, 4.55, 35.3, 52., "", 4.21, 
  82.24}, {"GRC", "Europe", "Greece", "2020-05-07", 2663., 21., 147., 1., 
  255.491, 2.015, 14.103, 0.096, 90043., 2991., 8.639, 0.287, 2125., 0.204, 
  "tests performed", 72.22, 1.0423056*^7, 83.479, 45.3, 20.396, 14.524, 
  24574.382, 1.5, 175.695, 4.55, 35.3, 52., "", 4.21, 82.24}, 
 {"GRC", "Europe", "Greece", "2020-05-08", 2678., 15., 148., 1., 256.93, 
  1.439, 14.199, 0.096, 94291., 4248., 9.046, 0.408, 2434., 0.234, 
  "tests performed", 72.22, 1.0423056*^7, 83.479, 45.3, 20.396, 14.524, 
  24574.382, 1.5, 175.695, 4.55, 35.3, 52., "", 4.21, 82.24}, 
 {"GRC", "Europe", "Greece", "2020-05-09", 2691., 13., 150., 2., 258.178, 
  1.247, 14.391, 0.192, 97384., 3093., 9.343, 0.297, 2740., 0.263, 
  "tests performed", 72.22, 1.0423056*^7, 83.479, 45.3, 20.396, 14.524, 
  24574.382, 1.5, 175.695, 4.55, 35.3, 52., "", 4.21, 82.24}, 
 {"GRC", "Europe", "Greece", "2020-05-10", 2710., 19., 151., 1., 260.001, 
  1.823, 14.487, 0.096, 98877., 1493., 9.486, 0.143, 2792., 0.268, 
  "tests performed", 72.22, 1.0423056*^7, 83.479, 45.3, 20.396, 14.524, 
  24574.382, 1.5, 175.695, 4.55, 35.3, 52., "", 4.21, 82.24}, 
 {"GRC", "Europe", "Greece", "2020-05-11", 2716., 6., 151., 0., 260.576, 
  0.576, 14.487, 0., 99363., 486., 9.533, 0.047, 2630., 0.252, 
  "tests performed", 68.52, 1.0423056*^7, 83.479, 45.3, 20.396, 14.524, 
  24574.382, 1.5, 175.695, 4.55, 35.3, 52., "", 4.21, 82.24}, 
 {"GRC", "Europe", "Greece", "2020-05-12", 2726., 10., 151., 0., 261.536, 
  0.959, 14.487, 0., 106054., 6691., 10.175, 0.642, 3150., 0.302, 
  "tests performed", 68.52, 1.0423056*^7, 83.479, 45.3, 20.396, 14.524, 
  24574.382, 1.5, 175.695, 4.55, 35.3, 52., "", 4.21, 82.24}, 
 {"GRC", "Europe", "Greece", "2020-05-13", 2744., 18., 152., 1., 263.263, 
  1.727, 14.583, 0.096, 112042., 5988., 10.749, 0.574, 3570., 0.343, 
  "tests performed", 68.52, 1.0423056*^7, 83.479, 45.3, 20.396, 14.524, 
  24574.382, 1.5, 175.695, 4.55, 35.3, 52., "", 4.21, 82.24}, 
 {"GRC", "Europe", "Greece", "2020-05-14", 2760., 16., 155., 3., 264.798, 
  1.535, 14.871, 0.288, 116233., 4191., 11.152, 0.402, 3741., 0.359, 
  "tests performed", 68.52, 1.0423056*^7, 83.479, 45.3, 20.396, 14.524, 
  24574.382, 1.5, 175.695, 4.55, 35.3, 52., "", 4.21, 82.24}, 
 {"GRC", "Europe", "Greece", "2020-05-15", 2770., 10., 156., 1., 265.757, 
  0.959, 14.967, 0.096, 120015., 3782., 11.514, 0.363, 3675., 0.353, 
  "tests performed", 68.52, 1.0423056*^7, 83.479, 45.3, 20.396, 14.524, 
  24574.382, 1.5, 175.695, 4.55, 35.3, 52., "", 4.21, 82.24}, 
 {"GRC", "Europe", "Greece", "2020-05-16", 2810., 40., 160., 4., 269.595, 
  3.838, 15.351, 0.384, 126283., 6268., 12.116, 0.601, 4128., 0.396, 
  "tests performed", 68.52, 1.0423056*^7, 83.479, 45.3, 20.396, 14.524, 
  24574.382, 1.5, 175.695, 4.55, 35.3, 52., "", 4.21, 82.24}, 
 {"GRC", "Europe", "Greece", "2020-05-17", 2819., 9., 162., 2., 270.458, 
  0.863, 15.542, 0.192, "", "", "", "", 4301., 0.413, "tests performed", 
  68.52, 1.0423056*^7, 83.479, 45.3, 20.396, 14.524, 24574.382, 1.5, 175.695, 
  4.55, 35.3, 52., "", 4.21, 82.24}, {"GRC", "Europe", "Greece", 
  "2020-05-18", 2834., 15., 163., 1., 271.897, 1.439, 15.638, 0.096, 131684., 
  "", 12.634, "", 4617., 0.443, "tests performed", 68.52, 1.0423056*^7, 
  83.479, 45.3, 20.396, 14.524, 24574.382, 1.5, 175.695, 4.55, 35.3, 52., "", 
  4.21, 82.24}, {"GRC", "Europe", "Greece", "2020-05-19", 2836., 2., 165., 
  2., 272.089, 0.192, 15.83, 0.192, 136001., 4317., 13.048, 0.414, 4278., 
  0.41, "tests performed", 68.52, 1.0423056*^7, 83.479, 45.3, 20.396, 14.524, 
  24574.382, 1.5, 175.695, 4.55, 35.3, 52., "", 4.21, 82.24}, 
 {"GRC", "Europe", "Greece", "2020-05-20", 2840., 4., 165., 0., 272.473, 
  0.384, 15.83, 0., 139445., 3444., 13.379, 0.33, 3915., 0.376, 
  "tests performed", 68.52, 1.0423056*^7, 83.479, 45.3, 20.396, 14.524, 
  24574.382, 1.5, 175.695, 4.55, 35.3, 52., "", 4.21, 82.24}, 
 {"GRC", "Europe", "Greece", "2020-05-21", 2850., 10., 166., 1., 273.432, 
  0.959, 15.926, 0.096, "", "", "", "", 3647., 0.35, "tests performed", 
  68.52, 1.0423056*^7, 83.479, 45.3, 20.396, 14.524, 24574.382, 1.5, 175.695, 
  4.55, 35.3, 52., "", 4.21, 82.24}, {"GRC", "Europe", "Greece", 
  "2020-05-22", 2853., 3., 168., 2., 273.72, 0.288, 16.118, 0.192, 144078., 
  "", 13.823, "", 3438., 0.33, "tests performed", 68.52, 1.0423056*^7, 
  83.479, 45.3, 20.396, 14.524, 24574.382, 1.5, 175.695, 4.55, 35.3, 52., "", 
  4.21, 82.24}, {"GRC", "Europe", "Greece", "2020-05-23", 2873., 20., 169., 
  1., 275.639, 1.919, 16.214, 0.096, 152998., 8920., 14.679, 0.856, 3816., 
  0.366, "tests performed", 68.52, 1.0423056*^7, 83.479, 45.3, 20.396, 
  14.524, 24574.382, 1.5, 175.695, 4.55, 35.3, 52., "", 4.21, 82.24}, 
 {"GRC", "Europe", "Greece", "2020-05-24", 2876., 3., 171., 2., 275.927, 
  0.288, 16.406, 0.192, 153963., 965., 14.771, 0.093, 3568., 0.342, 
  "tests performed", 68.52, 1.0423056*^7, 83.479, 45.3, 20.396, 14.524, 
  24574.382, 1.5, 175.695, 4.55, 35.3, 52., "", 4.21, 82.24}, 
 {"GRC", "Europe", "Greece", "2020-05-25", 2878., 2., 171., 0., 276.119, 
  0.192, 16.406, 0., 155037., 1074., 14.874, 0.103, 3336., 0.32, 
  "tests performed", 68.52, 1.0423056*^7, 83.479, 45.3, 20.396, 14.524, 
  24574.382, 1.5, 175.695, 4.55, 35.3, 52., "", 4.21, 82.24}, 
 {"GRC", "Europe", "Greece", "2020-05-26", 2882., 4., 172., 1., 276.502, 
  0.384, 16.502, 0.096, 160991., 5954., 15.446, 0.571, 3570., 0.343, 
  "tests performed", 68.52, 1.0423056*^7, 83.479, 45.3, 20.396, 14.524, 
  24574.382, 1.5, 175.695, 4.55, 35.3, 52., "", 4.21, 82.24}, 
 {"GRC", "Europe", "Greece", "2020-05-27", 2892., 10., 173., 1., 277.462, 
  0.959, 16.598, 0.096, 166245., 5254., 15.95, 0.504, 3829., 0.367, 
  "tests performed", 68.52, 1.0423056*^7, 83.479, 45.3, 20.396, 14.524, 
  24574.382, 1.5, 175.695, 4.55, 35.3, 52., "", 4.21, 82.24}, 
 {"GRC", "Europe", "Greece", "2020-05-28", 2903., 11., 173., 0., 278.517, 
  1.055, 16.598, 0., 170467., 4222., 16.355, 0.405, 4101., 0.393, 
  "tests performed", 68.52, 1.0423056*^7, 83.479, 45.3, 20.396, 14.524, 
  24574.382, 1.5, 175.695, 4.55, 35.3, 52., "", 4.21, 82.24}, 
 {"GRC", "Europe", "Greece", "2020-05-29", 2906., 3., 175., 2., 278.805, 
  0.288, 16.79, 0.192, 174844., 4377., 16.775, 0.42, 4395., 0.422, 
  "tests performed", 68.52, 1.0423056*^7, 83.479, 45.3, 20.396, 14.524, 
  24574.382, 1.5, 175.695, 4.55, 35.3, 52., "", 4.21, 82.24}, 
 {"GRC", "Europe", "Greece", "2020-05-30", 2909., 3., 175., 0., 279.093, 
  0.288, 16.79, 0., 178316., 3472., 17.108, 0.333, 3617., 0.347, 
  "tests performed", 62.04, 1.0423056*^7, 83.479, 45.3, 20.396, 14.524, 
  24574.382, 1.5, 175.695, 4.55, 35.3, 52., "", 4.21, 82.24}, 
 {"GRC", "Europe", "Greece", "2020-05-31", 2915., 6., 175., 0., 279.668, 
  0.576, 16.79, 0., 180518., 2202., 17.319, 0.211, 3794., 0.364, 
  "tests performed", 62.04, 1.0423056*^7, 83.479, 45.3, 20.396, 14.524, 
  24574.382, 1.5, 175.695, 4.55, 35.3, 52., "", 4.21, 82.24}, 
 {"GRC", "Europe", "Greece", "2020-06-01", 2917., 2., 175., 0., 279.86, 
  0.192, 16.79, 0., 182423., 1905., 17.502, 0.183, 3912., 0.375, 
  "tests performed", 54.63, 1.0423056*^7, 83.479, 45.3, 20.396, 14.524, 
  24574.382, 1.5, 175.695, 4.55, 35.3, 52., "", 4.21, 82.24}, 
 {"GRC", "Europe", "Greece", "2020-06-02", 2917., 0., 175., 0., 279.86, 0., 
  16.79, 0., 185590., 3167., 17.806, 0.304, 3514., 0.337, "tests performed", 
  54.63, 1.0423056*^7, 83.479, 45.3, 20.396, 14.524, 24574.382, 1.5, 175.695, 
  4.55, 35.3, 52., "", 4.21, 82.24}, {"GRC", "Europe", "Greece", 
  "2020-06-03", 2918., 1., 179., 4., 279.956, 0.096, 17.173, 0.384, "", "", 
  "", "", 3359., 0.322, "tests performed", 54.63, 1.0423056*^7, 83.479, 45.3, 
  20.396, 14.524, 24574.382, 1.5, 175.695, 4.55, 35.3, 52., "", 4.21, 82.24}, 
 {"GRC", "Europe", "Greece", "2020-06-04", 2937., 19., 179., 0., 281.779, 
  1.823, 17.173, 0., 193929., "", 18.606, "", 3352., 0.322, 
  "tests performed", 54.63, 1.0423056*^7, 83.479, 45.3, 20.396, 14.524, 
  24574.382, 1.5, 175.695, 4.55, 35.3, 52., "", 4.21, 82.24}, 
 {"GRC", "Europe", "Greece", "2020-06-05", 2937., 0., 179., 0., 281.779, 0., 
  17.173, 0., "", "", "", "", 3998., 0.384, "tests performed", 54.63, 
  1.0423056*^7, 83.479, 45.3, 20.396, 14.524, 24574.382, 1.5, 175.695, 4.55, 
  35.3, 52., "", 4.21, 82.24}, {"GRC", "Europe", "Greece", "2020-06-06", 
  2937., 0., 179., 0., 281.779, 0., 17.173, 0., "", "", "", "", 4773., 0.458, 
  "tests performed", 54.63, 1.0423056*^7, 83.479, 45.3, 20.396, 14.524, 
  24574.382, 1.5, 175.695, 4.55, 35.3, 52., "", 4.21, 82.24}, 
 {"GRC", "Europe", "Greece", "2020-06-07", 2952., 15., 180., 1., 283.218, 
  1.439, 17.269, 0.096, "", "", "", "", 5729., 0.55, "tests performed", 
  54.63, 1.0423056*^7, 83.479, 45.3, 20.396, 14.524, 24574.382, 1.5, 175.695, 
  4.55, 35.3, 52., "", 4.21, 82.24}, {"GRC", "Europe", "Greece", 
  "2020-06-08", 2952., 0., 180., 0., 283.218, 0., 17.269, 0., 229519., "", 
  22.02, "", 6728., 0.645, "tests performed", 54.63, 1.0423056*^7, 83.479, 
  45.3, 20.396, 14.524, 24574.382, 1.5, 175.695, 4.55, 35.3, 52., "", 4.21, 
  82.24}, {"GRC", "Europe", "Greece", "2020-06-09", 3049., 97., 182., 2., 
  292.525, 9.306, 17.461, 0.192, 231759., 2240., 22.235, 0.215, 6596., 0.633, 
  "tests performed", 49.07, 1.0423056*^7, 83.479, 45.3, 20.396, 14.524, 
  24574.382, 1.5, 175.695, 4.55, 35.3, 52., "", 4.21, 82.24}, 
 {"GRC", "Europe", "Greece", "2020-06-10", 3058., 9., 183., 1., 293.388, 
  0.863, 17.557, 0.096, "", "", "", "", 6394., 0.613, "tests performed", 
  49.07, 1.0423056*^7, 83.479, 45.3, 20.396, 14.524, 24574.382, 1.5, 175.695, 
  4.55, 35.3, 52., "", 4.21, 82.24}, {"GRC", "Europe", "Greece", 
  "2020-06-11", 3068., 10., 183., 0., 294.347, 0.959, 17.557, 0., 237276., 
  "", 22.765, "", 6192., 0.594, "tests performed", 49.07, 1.0423056*^7, 
  83.479, 45.3, 20.396, 14.524, 24574.382, 1.5, 175.695, 4.55, 35.3, 52., "", 
  4.21, 82.24}, {"GRC", "Europe", "Greece", "2020-06-12", 3088., 20., 183., 
  0., 296.266, 1.919, 17.557, 0., 243867., 6591., 23.397, 0.632, 5863., 
  0.563, "tests performed", 49.07, 1.0423056*^7, 83.479, 45.3, 20.396, 
  14.524, 24574.382, 1.5, 175.695, 4.55, 35.3, 52., "", 4.21, 82.24}, 
 {"GRC", "Europe", "Greece", "2020-06-13", 3108., 20., 183., 0., 298.185, 
  1.919, 17.557, 0., 247452., 3585., 23.741, 0.344, 5104., 0.49, 
  "tests performed", 49.07, 1.0423056*^7, 83.479, 45.3, 20.396, 14.524, 
  24574.382, 1.5, 175.695, 4.55, 35.3, 52., "", 4.21, 82.24}, 
 {"GRC", "Europe", "Greece", "2020-06-14", 3112., 4., 183., 0., 298.569, 
  0.384, 17.557, 0., 250923., 3471., 24.074, 0.333, 4329., 0.415, 
  "tests performed", 49.07, 1.0423056*^7, 83.479, 45.3, 20.396, 14.524, 
  24574.382, 1.5, 175.695, 4.55, 35.3, 52., "", 4.21, 82.24}, 
 {"GRC", "Europe", "Greece", "2020-06-15", 3121., 9., 183., 0., 299.432, 
  0.863, 17.557, 0., 254854., 3931., 24.451, 0.377, 3619., 0.347, 
  "tests performed", 35.19, 1.0423056*^7, 83.479, 45.3, 20.396, 14.524, 
  24574.382, 1.5, 175.695, 4.55, 35.3, 52., "", 4.21, 82.24}, 
 {"GRC", "Europe", "Greece", "2020-06-16", 3134., 13., 184., 1., 300.68, 
  1.247, 17.653, 0.096, 259736., 4882., 24.919, 0.468, 3997., 0.383, 
  "tests performed", 35.19, 1.0423056*^7, 83.479, 45.3, 20.396, 14.524, 
  24574.382, 1.5, 175.695, 4.55, 35.3, 52., "", 4.21, 82.24}, 
 {"GRC", "Europe", "Greece", "2020-06-17", 3148., 14., 185., 1., 302.023, 
  1.343, 17.749, 0.096, 264930., 5194., 25.418, 0.498, 4345., 0.417, 
  "tests performed", 35.19, 1.0423056*^7, 83.479, 45.3, 20.396, 14.524, 
  24574.382, 1.5, 175.695, 4.55, 35.3, 52., "", 4.21, 82.24}, 
 {"GRC", "Europe", "Greece", "2020-06-18", 3203., 55., 187., 2., 307.3, 
  5.277, 17.941, 0.192, 270338., 5408., 25.937, 0.519, 4723., 0.453, 
  "tests performed", 35.19, 1.0423056*^7, 83.479, 45.3, 20.396, 14.524, 
  24574.382, 1.5, 175.695, 4.55, 35.3, 52., "", 4.21, 82.24}, 
 {"GRC", "Europe", "Greece", "2020-06-19", 3227., 24., 188., 1., 309.602, 
  2.303, 18.037, 0.096, 274711., 4373., 26.356, 0.42, 4406., 0.423, 
  "tests performed", 35.19, 1.0423056*^7, 83.479, 45.3, 20.396, 14.524, 
  24574.382, 1.5, 175.695, 4.55, 35.3, 52., "", 4.21, 82.24}, 
 {"GRC", "Europe", "Greece", "2020-06-20", 3237., 10., 189., 1., 310.562, 
  0.959, 18.133, 0.096, 278895., 4184., 26.758, 0.401, 4492., 0.431, 
  "tests performed", 35.19, 1.0423056*^7, 83.479, 45.3, 20.396, 14.524, 
  24574.382, 1.5, 175.695, 4.55, 35.3, 52., "", 4.21, 82.24}, 
 {"GRC", "Europe", "Greece", "2020-06-21", 3256., 19., 190., 1., 312.384, 
  1.823, 18.229, 0.096, 283146., 4251., 27.165, 0.408, 4603., 0.442, 
  "tests performed", 35.19, 1.0423056*^7, 83.479, 45.3, 20.396, 14.524, 
  24574.382, 1.5, 175.695, 4.55, 35.3, 52., "", 4.21, 82.24}, 
 {"GRC", "Europe", "Greece", "2020-06-22", 3266., 10., 190., 0., 313.344, 
  0.959, 18.229, 0., 285989., 2843., 27.438, 0.273, 4448., 0.427, 
  "tests performed", 40.74, 1.0423056*^7, 83.479, 45.3, 20.396, 14.524, 
  24574.382, 1.5, 175.695, 4.55, 35.3, 52., "", 4.21, 82.24}, 
 {"GRC", "Europe", "Greece", "2020-06-23", 3287., 21., 190., 0., 315.359, 
  2.015, 18.229, 0., 291187., 5198., 27.937, 0.499, 4493., 0.431, 
  "tests performed", 40.74, 1.0423056*^7, 83.479, 45.3, 20.396, 14.524, 
  24574.382, 1.5, 175.695, 4.55, 35.3, 52., "", 4.21, 82.24}, 
 {"GRC", "Europe", "Greece", "2020-06-24", 3302., 15., 190., 0., 316.798, 
  1.439, 18.229, 0., "", "", "", "", 3798., 0.364, "tests performed", 40.74, 
  1.0423056*^7, 83.479, 45.3, 20.396, 14.524, 24574.382, 1.5, 175.695, 4.55, 
  35.3, 52., "", 4.21, 82.24}, {"GRC", "Europe", "Greece", "2020-06-25", 
  3310., 8., 190., 0., 317.565, 0.768, 18.229, 0., 291840., "", 27.999, "", 
  3072., 0.295, "tests performed", 40.74, 1.0423056*^7, 83.479, 45.3, 20.396, 
  14.524, 24574.382, 1.5, 175.695, 4.55, 35.3, 52., "", 4.21, 82.24}, 
 {"GRC", "Europe", "Greece", "2020-06-26", 3321., 11., 191., 1., 318.621, 
  1.055, 18.325, 0.096, 295851., 4011., 28.384, 0.385, 3020., 0.29, 
  "tests performed", 40.74, 1.0423056*^7, 83.479, 45.3, 20.396, 14.524, 
  24574.382, 1.5, 175.695, 4.55, 35.3, 52., "", 4.21, 82.24}, 
 {"GRC", "Europe", "Greece", "2020-06-27", 3343., 22., 191., 0., 320.731, 
  2.111, 18.325, 0., 301144., 5293., 28.892, 0.508, 3178., 0.305, 
  "tests performed", 42.59, 1.0423056*^7, 83.479, 45.3, 20.396, 14.524, 
  24574.382, 1.5, 175.695, 4.55, 35.3, 52., "", 4.21, 82.24}, 
 {"GRC", "Europe", "Greece", "2020-06-28", 3366., 23., 191., 0., 322.938, 
  2.207, 18.325, 0., 305137., 3993., 29.275, 0.383, 3142., 0.301, 
  "tests performed", 42.59, 1.0423056*^7, 83.479, 45.3, 20.396, 14.524, 
  24574.382, 1.5, 175.695, 4.55, 35.3, 52., "", 4.21, 82.24}, 
 {"GRC", "Europe", "Greece", "2020-06-29", 3376., 10., 191., 0., 323.897, 
  0.959, 18.325, 0., 308392., 3255., 29.587, 0.312, 3200., 0.307, 
  "tests performed", 42.59, 1.0423056*^7, 83.479, 45.3, 20.396, 14.524, 
  24574.382, 1.5, 175.695, 4.55, 35.3, 52., "", 4.21, 82.24}, 
 {"GRC", "Europe", "Greece", "2020-06-30", 3390., 14., 191., 0., 325.241, 
  1.343, 18.325, 0., 312775., 4383., 30.008, 0.421, 3084., 0.296, 
  "tests performed", 42.59, 1.0423056*^7, 83.479, 45.3, 20.396, 14.524, 
  24574.382, 1.5, 175.695, 4.55, 35.3, 52., "", 4.21, 82.24}, 
 {"GRC", "Europe", "Greece", "2020-07-01", 3409., 19., 192., 1., 327.063, 
  1.823, 18.421, 0.096, 315982., 3207., 30.316, 0.308, 3496., 0.335, 
  "tests performed", 42.59, 1.0423056*^7, 83.479, 45.3, 20.396, 14.524, 
  24574.382, 1.5, 175.695, 4.55, 35.3, 52., "", 4.21, 82.24}, 
 {"GRC", "Europe", "Greece", "2020-07-02", 3432., 23., 192., 0., 329.27, 
  2.207, 18.421, 0., 320427., 4445., 30.742, 0.426, 4084., 0.392, 
  "tests performed", 42.59, 1.0423056*^7, 83.479, 45.3, 20.396, 14.524, 
  24574.382, 1.5, 175.695, 4.55, 35.3, 52., "", 4.21, 82.24}, 
 {"GRC", "Europe", "Greece", "2020-07-03", 3458., 26., 192., 0., 331.765, 
  2.494, 18.421, 0., "", "", "", "", 4316., 0.414, "tests performed", "", 
  1.0423056*^7, 83.479, 45.3, 20.396, 14.524, 24574.382, 1.5, 175.695, 4.55, 
  35.3, 52., "", 4.21, 82.24}, {"GRC", "Europe", "Greece", "2020-07-04", 
  3486., 28., 192., 0., 334.451, 2.686, 18.421, 0., 331703., "", 31.824, "", 
  4366., 0.419, "tests performed", "", 1.0423056*^7, 83.479, 45.3, 20.396, 
  14.524, 24574.382, 1.5, 175.695, 4.55, 35.3, 52., "", 4.21, 82.24}, 
 {"GRC", "Europe", "Greece", "2020-07-05", 3511., 25., 192., 0., 336.849, 
  2.399, 18.421, 0., 337154., 5451., 32.347, 0.523, 4574., 0.439, 
  "tests performed", "", 1.0423056*^7, 83.479, 45.3, 20.396, 14.524, 
  24574.382, 1.5, 175.695, 4.55, 35.3, 52., "", 4.21, 82.24}, 
 {"GRC", "Europe", "Greece", "2020-07-06", 3519., 8., 192., 0., 337.617, 
  0.768, 18.421, 0., 340328., 3174., 32.651, 0.305, 4562., 0.438, 
  "tests performed", "", 1.0423056*^7, 83.479, 45.3, 20.396, 14.524, 
  24574.382, 1.5, 175.695, 4.55, 35.3, 52., "", 4.21, 82.24}, 
 {"GRC", "Europe", "Greece", "2020-07-07", 3562., 43., 192., 0., 341.742, 
  4.125, 18.421, 0., 349084., 8756., 33.492, 0.84, 5187., 0.498, 
  "tests performed", "", 1.0423056*^7, 83.479, 45.3, 20.396, 14.524, 
  24574.382, 1.5, 175.695, 4.55, 35.3, 52., "", 4.21, 82.24}, 
 {"GRC", "Europe", "Greece", "2020-07-08", 3589., 27., 193., 1., 344.333, 
  2.59, 18.517, 0.096, "", "", "", "", "", "", "", "", 1.0423056*^7, 83.479, 
  45.3, 20.396, 14.524, 24574.382, 1.5, 175.695, 4.55, 35.3, 52., "", 4.21, 
  82.24}, {"GRL", "North America", "Greenland", "2020-03-20", 2., 2., 0., 0., 
  35.229, 35.229, 0., 0., "", "", "", "", "", "", "", 72.22, 56772., 0.137, 
  "", "", "", "", "", 199.941, 2.16, "", "", "", "", 71.7}, 
 {"GRL", "North America", "Greenland", "2020-03-21", 2., 0., 0., 0., 35.229, 
  0., 0., 0., "", "", "", "", "", "", "", 72.22, 56772., 0.137, "", "", "", 
  "", "", 199.941, 2.16, "", "", "", "", 71.7}, 
 {"GRL", "North America", "Greenland", "2020-03-22", 2., 0., 0., 0., 35.229, 
  0., 0., 0., "", "", "", "", "", "", "", 72.22, 56772., 0.137, "", "", "", 
  "", "", 199.941, 2.16, "", "", "", "", 71.7}, 
 {"GRL", "North America", "Greenland", "2020-03-23", 2., 0., 0., 0., 35.229, 
  0., 0., 0., "", "", "", "", "", "", "", 72.22, 56772., 0.137, "", "", "", 
  "", "", 199.941, 2.16, "", "", "", "", 71.7}, 
 {"GRL", "North America", "Greenland", "2020-03-24", 4., 2., 0., 0., 70.457, 
  35.229, 0., 0., "", "", "", "", "", "", "", 72.22, 56772., 0.137, "", "", 
  "", "", "", 199.941, 2.16, "", "", "", "", 71.7}, 
 {"GRL", "North America", "Greenland", "2020-03-25", 4., 0., 0., 0., 70.457, 
  0., 0., 0., "", "", "", "", "", "", "", 72.22, 56772., 0.137, "", "", "", 
  "", "", 199.941, 2.16, "", "", "", "", 71.7}, 
 {"GRL", "North America", "Greenland", "2020-03-26", 5., 1., 0., 0., 88.072, 
  17.614, 0., 0., "", "", "", "", "", "", "", 77.78, 56772., 0.137, "", "", 
  "", "", "", 199.941, 2.16, "", "", "", "", 71.7}, 
 {"GRL", "North America", "Greenland", "2020-03-27", 6., 1., 0., 0., 105.686, 
  17.614, 0., 0., "", "", "", "", "", "", "", 77.78, 56772., 0.137, "", "", 
  "", "", "", 199.941, 2.16, "", "", "", "", 71.7}, 
 {"GRL", "North America", "Greenland", "2020-03-28", 9., 3., 0., 0., 158.529, 
  52.843, 0., 0., "", "", "", "", "", "", "", 77.78, 56772., 0.137, "", "", 
  "", "", "", 199.941, 2.16, "", "", "", "", 71.7}, 
 {"GRL", "North America", "Greenland", "2020-03-29", 10., 1., 0., 0., 
  176.143, 17.614, 0., 0., "", "", "", "", "", "", "", 77.78, 56772., 0.137, 
  "", "", "", "", "", 199.941, 2.16, "", "", "", "", 71.7}, 
 {"GRL", "North America", "Greenland", "2020-03-30", 10., 0., 0., 0., 
  176.143, 0., 0., 0., "", "", "", "", "", "", "", 77.78, 56772., 0.137, "", 
  "", "", "", "", 199.941, 2.16, "", "", "", "", 71.7}, 
 {"GRL", "North America", "Greenland", "2020-03-31", 10., 0., 0., 0., 
  176.143, 0., 0., 0., "", "", "", "", "", "", "", 77.78, 56772., 0.137, "", 
  "", "", "", "", 199.941, 2.16, "", "", "", "", 71.7}, 
 {"GRL", "North America", "Greenland", "2020-04-01", 10., 0., 0., 0., 
  176.143, 0., 0., 0., "", "", "", "", "", "", "", 77.78, 56772., 0.137, "", 
  "", "", "", "", 199.941, 2.16, "", "", "", "", 71.7}, 
 {"GRL", "North America", "Greenland", "2020-04-02", 10., 0., 0., 0., 
  176.143, 0., 0., 0., "", "", "", "", "", "", "", 77.78, 56772., 0.137, "", 
  "", "", "", "", 199.941, 2.16, "", "", "", "", 71.7}, 
 {"GRL", "North America", "Greenland", "2020-04-03", 10., 0., 0., 0., 
  176.143, 0., 0., 0., "", "", "", "", "", "", "", 77.78, 56772., 0.137, "", 
  "", "", "", "", 199.941, 2.16, "", "", "", "", 71.7}, 
 {"GRL", "North America", "Greenland", "2020-04-04", 10., 0., 0., 0., 
  176.143, 0., 0., 0., "", "", "", "", "", "", "", 77.78, 56772., 0.137, "", 
  "", "", "", "", 199.941, 2.16, "", "", "", "", 71.7}, 
 {"GRL", "North America", "Greenland", "2020-04-05", 10., 0., 0., 0., 
  176.143, 0., 0., 0., "", "", "", "", "", "", "", 77.78, 56772., 0.137, "", 
  "", "", "", "", 199.941, 2.16, "", "", "", "", 71.7}, 
 {"GRL", "North America", "Greenland", "2020-04-06", 11., 1., 0., 0., 
  193.757, 17.614, 0., 0., "", "", "", "", "", "", "", 77.78, 56772., 0.137, 
  "", "", "", "", "", 199.941, 2.16, "", "", "", "", 71.7}, 
 {"GRL", "North America", "Greenland", "2020-04-07", 11., 0., 0., 0., 
  193.757, 0., 0., 0., "", "", "", "", "", "", "", 77.78, 56772., 0.137, "", 
  "", "", "", "", 199.941, 2.16, "", "", "", "", 71.7}, 
 {"GRL", "North America", "Greenland", "2020-04-08", 11., 0., 0., 0., 
  193.757, 0., 0., 0., "", "", "", "", "", "", "", 77.78, 56772., 0.137, "", 
  "", "", "", "", 199.941, 2.16, "", "", "", "", 71.7}, 
 {"GRL", "North America", "Greenland", "2020-04-09", 11., 0., 0., 0., 
  193.757, 0., 0., 0., "", "", "", "", "", "", "", 77.78, 56772., 0.137, "", 
  "", "", "", "", 199.941, 2.16, "", "", "", "", 71.7}, 
 {"GRL", "North America", "Greenland", "2020-04-10", 11., 0., 0., 0., 
  193.757, 0., 0., 0., "", "", "", "", "", "", "", 77.78, 56772., 0.137, "", 
  "", "", "", "", 199.941, 2.16, "", "", "", "", 71.7}, 
 {"GRL", "North America", "Greenland", "2020-04-11", 11., 0., 0., 0., 
  193.757, 0., 0., 0., "", "", "", "", "", "", "", 77.78, 56772., 0.137, "", 
  "", "", "", "", 199.941, 2.16, "", "", "", "", 71.7}, 
 {"GRL", "North America", "Greenland", "2020-04-12", 11., 0., 0., 0., 
  193.757, 0., 0., 0., "", "", "", "", "", "", "", 77.78, 56772., 0.137, "", 
  "", "", "", "", 199.941, 2.16, "", "", "", "", 71.7}, 
 {"GRL", "North America", "Greenland", "2020-04-13", 11., 0., 0., 0., 
  193.757, 0., 0., 0., "", "", "", "", "", "", "", 77.78, 56772., 0.137, "", 
  "", "", "", "", 199.941, 2.16, "", "", "", "", 71.7}, 
 {"GRL", "North America", "Greenland", "2020-04-14", 11., 0., 0., 0., 
  193.757, 0., 0., 0., "", "", "", "", "", "", "", 75.93, 56772., 0.137, "", 
  "", "", "", "", 199.941, 2.16, "", "", "", "", 71.7}, 
 {"GRL", "North America", "Greenland", "2020-04-15", 11., 0., 0., 0., 
  193.757, 0., 0., 0., "", "", "", "", "", "", "", 75.93, 56772., 0.137, "", 
  "", "", "", "", 199.941, 2.16, "", "", "", "", 71.7}, 
 {"GRL", "North America", "Greenland", "2020-04-16", 11., 0., 0., 0., 
  193.757, 0., 0., 0., "", "", "", "", "", "", "", 75.93, 56772., 0.137, "", 
  "", "", "", "", 199.941, 2.16, "", "", "", "", 71.7}, 
 {"GRL", "North America", "Greenland", "2020-04-17", 11., 0., 0., 0., 
  193.757, 0., 0., 0., "", "", "", "", "", "", "", 75.93, 56772., 0.137, "", 
  "", "", "", "", 199.941, 2.16, "", "", "", "", 71.7}, 
 {"GRL", "North America", "Greenland", "2020-04-18", 11., 0., 0., 0., 
  193.757, 0., 0., 0., "", "", "", "", "", "", "", 81.48, 56772., 0.137, "", 
  "", "", "", "", 199.941, 2.16, "", "", "", "", 71.7}, 
 {"GRL", "North America", "Greenland", "2020-04-19", 11., 0., 0., 0., 
  193.757, 0., 0., 0., "", "", "", "", "", "", "", 81.48, 56772., 0.137, "", 
  "", "", "", "", 199.941, 2.16, "", "", "", "", 71.7}, 
 {"GRL", "North America", "Greenland", "2020-04-20", 11., 0., 0., 0., 
  193.757, 0., 0., 0., "", "", "", "", "", "", "", 81.48, 56772., 0.137, "", 
  "", "", "", "", 199.941, 2.16, "", "", "", "", 71.7}, 
 {"GRL", "North America", "Greenland", "2020-04-21", 11., 0., 0., 0., 
  193.757, 0., 0., 0., "", "", "", "", "", "", "", 81.48, 56772., 0.137, "", 
  "", "", "", "", 199.941, 2.16, "", "", "", "", 71.7}, 
 {"GRL", "North America", "Greenland", "2020-04-22", 11., 0., 0., 0., 
  193.757, 0., 0., 0., "", "", "", "", "", "", "", 78.7, 56772., 0.137, "", 
  "", "", "", "", 199.941, 2.16, "", "", "", "", 71.7}, 
 {"GRL", "North America", "Greenland", "2020-04-23", 11., 0., 0., 0., 
  193.757, 0., 0., 0., "", "", "", "", "", "", "", 78.7, 56772., 0.137, "", 
  "", "", "", "", 199.941, 2.16, "", "", "", "", 71.7}, 
 {"GRL", "North America", "Greenland", "2020-04-24", 11., 0., 0., 0., 
  193.757, 0., 0., 0., "", "", "", "", "", "", "", 78.7, 56772., 0.137, "", 
  "", "", "", "", 199.941, 2.16, "", "", "", "", 71.7}, 
 {"GRL", "North America", "Greenland", "2020-04-25", 11., 0., 0., 0., 
  193.757, 0., 0., 0., "", "", "", "", "", "", "", 75.93, 56772., 0.137, "", 
  "", "", "", "", 199.941, 2.16, "", "", "", "", 71.7}, 
 {"GRL", "North America", "Greenland", "2020-04-26", 11., 0., 0., 0., 
  193.757, 0., 0., 0., "", "", "", "", "", "", "", 75.93, 56772., 0.137, "", 
  "", "", "", "", 199.941, 2.16, "", "", "", "", 71.7}, 
 {"GRL", "North America", "Greenland", "2020-04-27", 11., 0., 0., 0., 
  193.757, 0., 0., 0., "", "", "", "", "", "", "", 68.52, 56772., 0.137, "", 
  "", "", "", "", 199.941, 2.16, "", "", "", "", 71.7}, 
 {"GRL", "North America", "Greenland", "2020-04-28", 11., 0., 0., 0., 
  193.757, 0., 0., 0., "", "", "", "", "", "", "", 68.52, 56772., 0.137, "", 
  "", "", "", "", 199.941, 2.16, "", "", "", "", 71.7}, 
 {"GRL", "North America", "Greenland", "2020-04-29", 11., 0., 0., 0., 
  193.757, 0., 0., 0., "", "", "", "", "", "", "", 68.52, 56772., 0.137, "", 
  "", "", "", "", 199.941, 2.16, "", "", "", "", 71.7}, 
 {"GRL", "North America", "Greenland", "2020-04-30", 11., 0., 0., 0., 
  193.757, 0., 0., 0., "", "", "", "", "", "", "", 57.41, 56772., 0.137, "", 
  "", "", "", "", 199.941, 2.16, "", "", "", "", 71.7}, 
 {"GRL", "North America", "Greenland", "2020-05-01", 11., 0., 0., 0., 
  193.757, 0., 0., 0., "", "", "", "", "", "", "", 57.41, 56772., 0.137, "", 
  "", "", "", "", 199.941, 2.16, "", "", "", "", 71.7}, 
 {"GRL", "North America", "Greenland", "2020-05-02", 11., 0., 0., 0., 
  193.757, 0., 0., 0., "", "", "", "", "", "", "", 57.41, 56772., 0.137, "", 
  "", "", "", "", 199.941, 2.16, "", "", "", "", 71.7}, 
 {"GRL", "North America", "Greenland", "2020-05-03", 11., 0., 0., 0., 
  193.757, 0., 0., 0., "", "", "", "", "", "", "", 57.41, 56772., 0.137, "", 
  "", "", "", "", 199.941, 2.16, "", "", "", "", 71.7}, 
 {"GRL", "North America", "Greenland", "2020-05-04", 11., 0., 0., 0., 
  193.757, 0., 0., 0., "", "", "", "", "", "", "", 57.41, 56772., 0.137, "", 
  "", "", "", "", 199.941, 2.16, "", "", "", "", 71.7}, 
 {"GRL", "North America", "Greenland", "2020-05-05", 11., 0., 0., 0., 
  193.757, 0., 0., 0., "", "", "", "", "", "", "", 57.41, 56772., 0.137, "", 
  "", "", "", "", 199.941, 2.16, "", "", "", "", 71.7}, 
 {"GRL", "North America", "Greenland", "2020-05-06", 11., 0., 0., 0., 
  193.757, 0., 0., 0., "", "", "", "", "", "", "", 57.41, 56772., 0.137, "", 
  "", "", "", "", 199.941, 2.16, "", "", "", "", 71.7}, 
 {"GRL", "North America", "Greenland", "2020-05-07", 11., 0., 0., 0., 
  193.757, 0., 0., 0., "", "", "", "", "", "", "", 57.41, 56772., 0.137, "", 
  "", "", "", "", 199.941, 2.16, "", "", "", "", 71.7}, 
 {"GRL", "North America", "Greenland", "2020-05-08", 11., 0., 0., 0., 
  193.757, 0., 0., 0., "", "", "", "", "", "", "", 57.41, 56772., 0.137, "", 
  "", "", "", "", 199.941, 2.16, "", "", "", "", 71.7}, 
 {"GRL", "North America", "Greenland", "2020-05-09", 11., 0., 0., 0., 
  193.757, 0., 0., 0., "", "", "", "", "", "", "", 57.41, 56772., 0.137, "", 
  "", "", "", "", 199.941, 2.16, "", "", "", "", 71.7}, 
 {"GRL", "North America", "Greenland", "2020-05-10", 11., 0., 0., 0., 
  193.757, 0., 0., 0., "", "", "", "", "", "", "", 57.41, 56772., 0.137, "", 
  "", "", "", "", 199.941, 2.16, "", "", "", "", 71.7}, 
 {"GRL", "North America", "Greenland", "2020-05-11", 11., 0., 0., 0., 
  193.757, 0., 0., 0., "", "", "", "", "", "", "", 57.41, 56772., 0.137, "", 
  "", "", "", "", 199.941, 2.16, "", "", "", "", 71.7}, 
 {"GRL", "North America", "Greenland", "2020-05-12", 11., 0., 0., 0., 
  193.757, 0., 0., 0., "", "", "", "", "", "", "", 57.41, 56772., 0.137, "", 
  "", "", "", "", 199.941, 2.16, "", "", "", "", 71.7}, 
 {"GRL", "North America", "Greenland", "2020-05-13", 11., 0., 0., 0., 
  193.757, 0., 0., 0., "", "", "", "", "", "", "", 57.41, 56772., 0.137, "", 
  "", "", "", "", 199.941, 2.16, "", "", "", "", 71.7}, 
 {"GRL", "North America", "Greenland", "2020-05-14", 11., 0., 0., 0., 
  193.757, 0., 0., 0., "", "", "", "", "", "", "", 57.41, 56772., 0.137, "", 
  "", "", "", "", 199.941, 2.16, "", "", "", "", 71.7}, 
 {"GRL", "North America", "Greenland", "2020-05-15", 11., 0., 0., 0., 
  193.757, 0., 0., 0., "", "", "", "", "", "", "", 57.41, 56772., 0.137, "", 
  "", "", "", "", 199.941, 2.16, "", "", "", "", 71.7}, 
 {"GRL", "North America", "Greenland", "2020-05-16", 11., 0., 0., 0., 
  193.757, 0., 0., 0., "", "", "", "", "", "", "", 57.41, 56772., 0.137, "", 
  "", "", "", "", 199.941, 2.16, "", "", "", "", 71.7}, 
 {"GRL", "North America", "Greenland", "2020-05-17", 11., 0., 0., 0., 
  193.757, 0., 0., 0., "", "", "", "", "", "", "", 57.41, 56772., 0.137, "", 
  "", "", "", "", 199.941, 2.16, "", "", "", "", 71.7}, 
 {"GRL", "North America", "Greenland", "2020-05-18", 11., 0., 0., 0., 
  193.757, 0., 0., 0., "", "", "", "", "", "", "", 55.56, 56772., 0.137, "", 
  "", "", "", "", 199.941, 2.16, "", "", "", "", 71.7}, 
 {"GRL", "North America", "Greenland", "2020-05-19", 11., 0., 0., 0., 
  193.757, 0., 0., 0., "", "", "", "", "", "", "", 55.56, 56772., 0.137, "", 
  "", "", "", "", 199.941, 2.16, "", "", "", "", 71.7}, 
 {"GRL", "North America", "Greenland", "2020-05-20", 11., 0., 0., 0., 
  193.757, 0., 0., 0., "", "", "", "", "", "", "", 55.56, 56772., 0.137, "", 
  "", "", "", "", 199.941, 2.16, "", "", "", "", 71.7}, 
 {"GRL", "North America", "Greenland", "2020-05-21", 11., 0., 0., 0., 
  193.757, 0., 0., 0., "", "", "", "", "", "", "", 55.56, 56772., 0.137, "", 
  "", "", "", "", 199.941, 2.16, "", "", "", "", 71.7}, 
 {"GRL", "North America", "Greenland", "2020-05-22", 11., 0., 0., 0., 
  193.757, 0., 0., 0., "", "", "", "", "", "", "", 55.56, 56772., 0.137, "", 
  "", "", "", "", 199.941, 2.16, "", "", "", "", 71.7}, 
 {"GRL", "North America", "Greenland", "2020-05-23", 11., 0., 0., 0., 
  193.757, 0., 0., 0., "", "", "", "", "", "", "", 55.56, 56772., 0.137, "", 
  "", "", "", "", 199.941, 2.16, "", "", "", "", 71.7}, 
 {"GRL", "North America", "Greenland", "2020-05-24", 11., 0., 0., 0., 
  193.757, 0., 0., 0., "", "", "", "", "", "", "", 55.56, 56772., 0.137, "", 
  "", "", "", "", 199.941, 2.16, "", "", "", "", 71.7}, 
 {"GRL", "North America", "Greenland", "2020-05-25", 11., 0., 0., 0., 
  193.757, 0., 0., 0., "", "", "", "", "", "", "", 55.56, 56772., 0.137, "", 
  "", "", "", "", 199.941, 2.16, "", "", "", "", 71.7}, 
 {"GRL", "North America", "Greenland", "2020-05-26", 12., 1., 0., 0., 
  211.372, 17.614, 0., 0., "", "", "", "", "", "", "", 55.56, 56772., 0.137, 
  "", "", "", "", "", 199.941, 2.16, "", "", "", "", 71.7}, 
 {"GRL", "North America", "Greenland", "2020-05-27", 12., 0., 0., 0., 
  211.372, 0., 0., 0., "", "", "", "", "", "", "", 55.56, 56772., 0.137, "", 
  "", "", "", "", 199.941, 2.16, "", "", "", "", 71.7}, 
 {"GRL", "North America", "Greenland", "2020-05-28", 12., 0., 0., 0., 
  211.372, 0., 0., 0., "", "", "", "", "", "", "", 55.56, 56772., 0.137, "", 
  "", "", "", "", 199.941, 2.16, "", "", "", "", 71.7}, 
 {"GRL", "North America", "Greenland", "2020-05-29", 13., 1., 0., 0., 
  228.986, 17.614, 0., 0., "", "", "", "", "", "", "", 55.56, 56772., 0.137, 
  "", "", "", "", "", 199.941, 2.16, "", "", "", "", 71.7}, 
 {"GRL", "North America", "Greenland", "2020-05-30", 13., 0., 0., 0., 
  228.986, 0., 0., 0., "", "", "", "", "", "", "", 55.56, 56772., 0.137, "", 
  "", "", "", "", 199.941, 2.16, "", "", "", "", 71.7}, 
 {"GRL", "North America", "Greenland", "2020-05-31", 13., 0., 0., 0., 
  228.986, 0., 0., 0., "", "", "", "", "", "", "", 55.56, 56772., 0.137, "", 
  "", "", "", "", 199.941, 2.16, "", "", "", "", 71.7}, 
 {"GRL", "North America", "Greenland", "2020-06-01", 13., 0., 0., 0., 
  228.986, 0., 0., 0., "", "", "", "", "", "", "", 55.56, 56772., 0.137, "", 
  "", "", "", "", 199.941, 2.16, "", "", "", "", 71.7}, 
 {"GRL", "North America", "Greenland", "2020-06-02", 13., 0., 0., 0., 
  228.986, 0., 0., 0., "", "", "", "", "", "", "", 55.56, 56772., 0.137, "", 
  "", "", "", "", 199.941, 2.16, "", "", "", "", 71.7}, 
 {"GRL", "North America", "Greenland", "2020-06-03", 13., 0., 0., 0., 
  228.986, 0., 0., 0., "", "", "", "", "", "", "", 55.56, 56772., 0.137, "", 
  "", "", "", "", 199.941, 2.16, "", "", "", "", 71.7}, 
 {"GRL", "North America", "Greenland", "2020-06-04", 13., 0., 0., 0., 
  228.986, 0., 0., 0., "", "", "", "", "", "", "", 55.56, 56772., 0.137, "", 
  "", "", "", "", 199.941, 2.16, "", "", "", "", 71.7}, 
 {"GRL", "North America", "Greenland", "2020-06-05", 13., 0., 0., 0., 
  228.986, 0., 0., 0., "", "", "", "", "", "", "", 55.56, 56772., 0.137, "", 
  "", "", "", "", 199.941, 2.16, "", "", "", "", 71.7}, 
 {"GRL", "North America", "Greenland", "2020-06-06", 13., 0., 0., 0., 
  228.986, 0., 0., 0., "", "", "", "", "", "", "", 55.56, 56772., 0.137, "", 
  "", "", "", "", 199.941, 2.16, "", "", "", "", 71.7}, 
 {"GRL", "North America", "Greenland", "2020-06-07", 13., 0., 0., 0., 
  228.986, 0., 0., 0., "", "", "", "", "", "", "", 55.56, 56772., 0.137, "", 
  "", "", "", "", 199.941, 2.16, "", "", "", "", 71.7}, 
 {"GRL", "North America", "Greenland", "2020-06-08", 13., 0., 0., 0., 
  228.986, 0., 0., 0., "", "", "", "", "", "", "", 55.56, 56772., 0.137, "", 
  "", "", "", "", 199.941, 2.16, "", "", "", "", 71.7}, 
 {"GRL", "North America", "Greenland", "2020-06-09", 13., 0., 0., 0., 
  228.986, 0., 0., 0., "", "", "", "", "", "", "", 55.56, 56772., 0.137, "", 
  "", "", "", "", 199.941, 2.16, "", "", "", "", 71.7}, 
 {"GRL", "North America", "Greenland", "2020-06-10", 13., 0., 0., 0., 
  228.986, 0., 0., 0., "", "", "", "", "", "", "", 55.56, 56772., 0.137, "", 
  "", "", "", "", 199.941, 2.16, "", "", "", "", 71.7}, 
 {"GRL", "North America", "Greenland", "2020-06-11", 13., 0., 0., 0., 
  228.986, 0., 0., 0., "", "", "", "", "", "", "", 55.56, 56772., 0.137, "", 
  "", "", "", "", 199.941, 2.16, "", "", "", "", 71.7}, 
 {"GRL", "North America", "Greenland", "2020-06-12", 13., 0., 0., 0., 
  228.986, 0., 0., 0., "", "", "", "", "", "", "", 55.56, 56772., 0.137, "", 
  "", "", "", "", 199.941, 2.16, "", "", "", "", 71.7}, 
 {"GRL", "North America", "Greenland", "2020-06-13", 13., 0., 0., 0., 
  228.986, 0., 0., 0., "", "", "", "", "", "", "", 55.56, 56772., 0.137, "", 
  "", "", "", "", 199.941, 2.16, "", "", "", "", 71.7}, 
 {"GRL", "North America", "Greenland", "2020-06-14", 13., 0., 0., 0., 
  228.986, 0., 0., 0., "", "", "", "", "", "", "", 55.56, 56772., 0.137, "", 
  "", "", "", "", 199.941, 2.16, "", "", "", "", 71.7}, 
 {"GRL", "North America", "Greenland", "2020-06-15", 13., 0., 0., 0., 
  228.986, 0., 0., 0., "", "", "", "", "", "", "", 46.3, 56772., 0.137, "", 
  "", "", "", "", 199.941, 2.16, "", "", "", "", 71.7}, 
 {"GRL", "North America", "Greenland", "2020-06-16", 13., 0., 0., 0., 
  228.986, 0., 0., 0., "", "", "", "", "", "", "", 46.3, 56772., 0.137, "", 
  "", "", "", "", 199.941, 2.16, "", "", "", "", 71.7}, 
 {"GRL", "North America", "Greenland", "2020-06-17", 13., 0., 0., 0., 
  228.986, 0., 0., 0., "", "", "", "", "", "", "", 46.3, 56772., 0.137, "", 
  "", "", "", "", 199.941, 2.16, "", "", "", "", 71.7}, 
 {"GRL", "North America", "Greenland", "2020-06-18", 13., 0., 0., 0., 
  228.986, 0., 0., 0., "", "", "", "", "", "", "", 46.3, 56772., 0.137, "", 
  "", "", "", "", 199.941, 2.16, "", "", "", "", 71.7}, 
 {"GRL", "North America", "Greenland", "2020-06-19", 13., 0., 0., 0., 
  228.986, 0., 0., 0., "", "", "", "", "", "", "", 46.3, 56772., 0.137, "", 
  "", "", "", "", 199.941, 2.16, "", "", "", "", 71.7}, 
 {"GRL", "North America", "Greenland", "2020-06-20", 13., 0., 0., 0., 
  228.986, 0., 0., 0., "", "", "", "", "", "", "", 46.3, 56772., 0.137, "", 
  "", "", "", "", 199.941, 2.16, "", "", "", "", 71.7}, 
 {"GRL", "North America", "Greenland", "2020-06-21", 13., 0., 0., 0., 
  228.986, 0., 0., 0., "", "", "", "", "", "", "", 46.3, 56772., 0.137, "", 
  "", "", "", "", 199.941, 2.16, "", "", "", "", 71.7}, 
 {"GRL", "North America", "Greenland", "2020-06-22", 13., 0., 0., 0., 
  228.986, 0., 0., 0., "", "", "", "", "", "", "", 46.3, 56772., 0.137, "", 
  "", "", "", "", 199.941, 2.16, "", "", "", "", 71.7}, 
 {"GRL", "North America", "Greenland", "2020-06-23", 13., 0., 0., 0., 
  228.986, 0., 0., 0., "", "", "", "", "", "", "", 46.3, 56772., 0.137, "", 
  "", "", "", "", 199.941, 2.16, "", "", "", "", 71.7}, 
 {"GRL", "North America", "Greenland", "2020-06-24", 13., 0., 0., 0., 
  228.986, 0., 0., 0., "", "", "", "", "", "", "", 40.74, 56772., 0.137, "", 
  "", "", "", "", 199.941, 2.16, "", "", "", "", 71.7}, 
 {"GRL", "North America", "Greenland", "2020-06-25", 13., 0., 0., 0., 
  228.986, 0., 0., 0., "", "", "", "", "", "", "", 40.74, 56772., 0.137, "", 
  "", "", "", "", 199.941, 2.16, "", "", "", "", 71.7}, 
 {"GRL", "North America", "Greenland", "2020-06-26", 13., 0., 0., 0., 
  228.986, 0., 0., 0., "", "", "", "", "", "", "", 40.74, 56772., 0.137, "", 
  "", "", "", "", 199.941, 2.16, "", "", "", "", 71.7}, 
 {"GRL", "North America", "Greenland", "2020-06-27", 13., 0., 0., 0., 
  228.986, 0., 0., 0., "", "", "", "", "", "", "", 40.74, 56772., 0.137, "", 
  "", "", "", "", 199.941, 2.16, "", "", "", "", 71.7}, 
 {"GRL", "North America", "Greenland", "2020-06-28", 13., 0., 0., 0., 
  228.986, 0., 0., 0., "", "", "", "", "", "", "", 40.74, 56772., 0.137, "", 
  "", "", "", "", 199.941, 2.16, "", "", "", "", 71.7}, 
 {"GRL", "North America", "Greenland", "2020-06-29", 13., 0., 0., 0., 
  228.986, 0., 0., 0., "", "", "", "", "", "", "", "", 56772., 0.137, "", "", 
  "", "", "", 199.941, 2.16, "", "", "", "", 71.7}, 
 {"GRL", "North America", "Greenland", "2020-06-30", 13., 0., 0., 0., 
  228.986, 0., 0., 0., "", "", "", "", "", "", "", "", 56772., 0.137, "", "", 
  "", "", "", 199.941, 2.16, "", "", "", "", 71.7}, 
 {"GRL", "North America", "Greenland", "2020-07-01", 13., 0., 0., 0., 
  228.986, 0., 0., 0., "", "", "", "", "", "", "", "", 56772., 0.137, "", "", 
  "", "", "", 199.941, 2.16, "", "", "", "", 71.7}, 
 {"GRL", "North America", "Greenland", "2020-07-02", 13., 0., 0., 0., 
  228.986, 0., 0., 0., "", "", "", "", "", "", "", "", 56772., 0.137, "", "", 
  "", "", "", 199.941, 2.16, "", "", "", "", 71.7}, 
 {"GRL", "North America", "Greenland", "2020-07-03", 13., 0., 0., 0., 
  228.986, 0., 0., 0., "", "", "", "", "", "", "", "", 56772., 0.137, "", "", 
  "", "", "", 199.941, 2.16, "", "", "", "", 71.7}, 
 {"GRL", "North America", "Greenland", "2020-07-04", 13., 0., 0., 0., 
  228.986, 0., 0., 0., "", "", "", "", "", "", "", "", 56772., 0.137, "", "", 
  "", "", "", 199.941, 2.16, "", "", "", "", 71.7}, 
 {"GRL", "North America", "Greenland", "2020-07-05", 13., 0., 0., 0., 
  228.986, 0., 0., 0., "", "", "", "", "", "", "", "", 56772., 0.137, "", "", 
  "", "", "", 199.941, 2.16, "", "", "", "", 71.7}, 
 {"GRL", "North America", "Greenland", "2020-07-06", 13., 0., 0., 0., 
  228.986, 0., 0., 0., "", "", "", "", "", "", "", "", 56772., 0.137, "", "", 
  "", "", "", 199.941, 2.16, "", "", "", "", 71.7}, 
 {"GRL", "North America", "Greenland", "2020-07-07", 13., 0., 0., 0., 
  228.986, 0., 0., 0., "", "", "", "", "", "", "", "", 56772., 0.137, "", "", 
  "", "", "", 199.941, 2.16, "", "", "", "", 71.7}, 
 {"GRL", "North America", "Greenland", "2020-07-08", 13., 0., 0., 0., 
  228.986, 0., 0., 0., "", "", "", "", "", "", "", "", 56772., 0.137, "", "", 
  "", "", "", 199.941, 2.16, "", "", "", "", 71.7}, 
 {"GRD", "North America", "Grenada", "2020-03-23", 1., 1., 0., 0., 8.887, 
  8.887, 0., 0., "", "", "", "", "", "", "", "", 112519., 317.132, 29.4, 
  7.304, 5.021, 13593.877, "", 243.964, 10.71, "", "", "", 3.7, 72.4}, 
 {"GRD", "North America", "Grenada", "2020-03-24", 1., 0., 0., 0., 8.887, 0., 
  0., 0., "", "", "", "", "", "", "", "", 112519., 317.132, 29.4, 7.304, 
  5.021, 13593.877, "", 243.964, 10.71, "", "", "", 3.7, 72.4}, 
 {"GRD", "North America", "Grenada", "2020-03-25", 1., 0., 0., 0., 8.887, 0., 
  0., 0., "", "", "", "", "", "", "", "", 112519., 317.132, 29.4, 7.304, 
  5.021, 13593.877, "", 243.964, 10.71, "", "", "", 3.7, 72.4}, 
 {"GRD", "North America", "Grenada", "2020-03-26", 1., 0., 0., 0., 8.887, 0., 
  0., 0., "", "", "", "", "", "", "", "", 112519., 317.132, 29.4, 7.304, 
  5.021, 13593.877, "", 243.964, 10.71, "", "", "", 3.7, 72.4}, 
 {"GRD", "North America", "Grenada", "2020-03-27", 7., 6., 0., 0., 62.212, 
  53.324, 0., 0., "", "", "", "", "", "", "", "", 112519., 317.132, 29.4, 
  7.304, 5.021, 13593.877, "", 243.964, 10.71, "", "", "", 3.7, 72.4}, 
 {"GRD", "North America", "Grenada", "2020-03-28", 7., 0., 0., 0., 62.212, 
  0., 0., 0., "", "", "", "", "", "", "", "", 112519., 317.132, 29.4, 7.304, 
  5.021, 13593.877, "", 243.964, 10.71, "", "", "", 3.7, 72.4}, 
 {"GRD", "North America", "Grenada", "2020-03-29", 9., 2., 0., 0., 79.986, 
  17.775, 0., 0., "", "", "", "", "", "", "", "", 112519., 317.132, 29.4, 
  7.304, 5.021, 13593.877, "", 243.964, 10.71, "", "", "", 3.7, 72.4}, 
 {"GRD", "North America", "Grenada", "2020-03-30", 9., 0., 0., 0., 79.986, 
  0., 0., 0., "", "", "", "", "", "", "", "", 112519., 317.132, 29.4, 7.304, 
  5.021, 13593.877, "", 243.964, 10.71, "", "", "", 3.7, 72.4}, 
 {"GRD", "North America", "Grenada", "2020-03-31", 9., 0., 0., 0., 79.986, 
  0., 0., 0., "", "", "", "", "", "", "", "", 112519., 317.132, 29.4, 7.304, 
  5.021, 13593.877, "", 243.964, 10.71, "", "", "", 3.7, 72.4}, 
 {"GRD", "North America", "Grenada", "2020-04-01", 9., 0., 0., 0., 79.986, 
  0., 0., 0., "", "", "", "", "", "", "", "", 112519., 317.132, 29.4, 7.304, 
  5.021, 13593.877, "", 243.964, 10.71, "", "", "", 3.7, 72.4}, 
 {"GRD", "North America", "Grenada", "2020-04-02", 10., 1., 0., 0., 88.874, 
  8.887, 0., 0., "", "", "", "", "", "", "", "", 112519., 317.132, 29.4, 
  7.304, 5.021, 13593.877, "", 243.964, 10.71, "", "", "", 3.7, 72.4}, 
 {"GRD", "North America", "Grenada", "2020-04-03", 10., 0., 0., 0., 88.874, 
  0., 0., 0., "", "", "", "", "", "", "", "", 112519., 317.132, 29.4, 7.304, 
  5.021, 13593.877, "", 243.964, 10.71, "", "", "", 3.7, 72.4}, 
 {"GRD", "North America", "Grenada", "2020-04-04", 12., 2., 0., 0., 106.649, 
  17.775, 0., 0., "", "", "", "", "", "", "", "", 112519., 317.132, 29.4, 
  7.304, 5.021, 13593.877, "", 243.964, 10.71, "", "", "", 3.7, 72.4}, 
 {"GRD", "North America", "Grenada", "2020-04-05", 12., 0., 0., 0., 106.649, 
  0., 0., 0., "", "", "", "", "", "", "", "", 112519., 317.132, 29.4, 7.304, 
  5.021, 13593.877, "", 243.964, 10.71, "", "", "", 3.7, 72.4}, 
 {"GRD", "North America", "Grenada", "2020-04-06", 12., 0., 0., 0., 106.649, 
  0., 0., 0., "", "", "", "", "", "", "", "", 112519., 317.132, 29.4, 7.304, 
  5.021, 13593.877, "", 243.964, 10.71, "", "", "", 3.7, 72.4}, 
 {"GRD", "North America", "Grenada", "2020-04-07", 12., 0., 0., 0., 106.649, 
  0., 0., 0., "", "", "", "", "", "", "", "", 112519., 317.132, 29.4, 7.304, 
  5.021, 13593.877, "", 243.964, 10.71, "", "", "", 3.7, 72.4}, 
 {"GRD", "North America", "Grenada", "2020-04-08", 12., 0., 0., 0., 106.649, 
  0., 0., 0., "", "", "", "", "", "", "", "", 112519., 317.132, 29.4, 7.304, 
  5.021, 13593.877, "", 243.964, 10.71, "", "", "", 3.7, 72.4}, 
 {"GRD", "North America", "Grenada", "2020-04-09", 12., 0., 0., 0., 106.649, 
  0., 0., 0., "", "", "", "", "", "", "", "", 112519., 317.132, 29.4, 7.304, 
  5.021, 13593.877, "", 243.964, 10.71, "", "", "", 3.7, 72.4}, 
 {"GRD", "North America", "Grenada", "2020-04-10", 12., 0., 0., 0., 106.649, 
  0., 0., 0., "", "", "", "", "", "", "", "", 112519., 317.132, 29.4, 7.304, 
  5.021, 13593.877, "", 243.964, 10.71, "", "", "", 3.7, 72.4}, 
 {"GRD", "North America", "Grenada", "2020-04-11", 14., 2., 0., 0., 124.423, 
  17.775, 0., 0., "", "", "", "", "", "", "", "", 112519., 317.132, 29.4, 
  7.304, 5.021, 13593.877, "", 243.964, 10.71, "", "", "", 3.7, 72.4}, 
 {"GRD", "North America", "Grenada", "2020-04-12", 14., 0., 0., 0., 124.423, 
  0., 0., 0., "", "", "", "", "", "", "", "", 112519., 317.132, 29.4, 7.304, 
  5.021, 13593.877, "", 243.964, 10.71, "", "", "", 3.7, 72.4}, 
 {"GRD", "North America", "Grenada", "2020-04-13", 14., 0., 0., 0., 124.423, 
  0., 0., 0., "", "", "", "", "", "", "", "", 112519., 317.132, 29.4, 7.304, 
  5.021, 13593.877, "", 243.964, 10.71, "", "", "", 3.7, 72.4}, 
 {"GRD", "North America", "Grenada", "2020-04-14", 14., 0., 0., 0., 124.423, 
  0., 0., 0., "", "", "", "", "", "", "", "", 112519., 317.132, 29.4, 7.304, 
  5.021, 13593.877, "", 243.964, 10.71, "", "", "", 3.7, 72.4}, 
 {"GRD", "North America", "Grenada", "2020-04-15", 14., 0., 0., 0., 124.423, 
  0., 0., 0., "", "", "", "", "", "", "", "", 112519., 317.132, 29.4, 7.304, 
  5.021, 13593.877, "", 243.964, 10.71, "", "", "", 3.7, 72.4}, 
 {"GRD", "North America", "Grenada", "2020-04-16", 14., 0., 0., 0., 124.423, 
  0., 0., 0., "", "", "", "", "", "", "", "", 112519., 317.132, 29.4, 7.304, 
  5.021, 13593.877, "", 243.964, 10.71, "", "", "", 3.7, 72.4}, 
 {"GRD", "North America", "Grenada", "2020-04-17", 14., 0., 0., 0., 124.423, 
  0., 0., 0., "", "", "", "", "", "", "", "", 112519., 317.132, 29.4, 7.304, 
  5.021, 13593.877, "", 243.964, 10.71, "", "", "", 3.7, 72.4}, 
 {"GRD", "North America", "Grenada", "2020-04-18", 14., 0., 0., 0., 124.423, 
  0., 0., 0., "", "", "", "", "", "", "", "", 112519., 317.132, 29.4, 7.304, 
  5.021, 13593.877, "", 243.964, 10.71, "", "", "", 3.7, 72.4}, 
 {"GRD", "North America", "Grenada", "2020-04-19", 14., 0., 0., 0., 124.423, 
  0., 0., 0., "", "", "", "", "", "", "", "", 112519., 317.132, 29.4, 7.304, 
  5.021, 13593.877, "", 243.964, 10.71, "", "", "", 3.7, 72.4}, 
 {"GRD", "North America", "Grenada", "2020-04-20", 14., 0., 0., 0., 124.423, 
  0., 0., 0., "", "", "", "", "", "", "", "", 112519., 317.132, 29.4, 7.304, 
  5.021, 13593.877, "", 243.964, 10.71, "", "", "", 3.7, 72.4}, 
 {"GRD", "North America", "Grenada", "2020-04-21", 14., 0., 0., 0., 124.423, 
  0., 0., 0., "", "", "", "", "", "", "", "", 112519., 317.132, 29.4, 7.304, 
  5.021, 13593.877, "", 243.964, 10.71, "", "", "", 3.7, 72.4}, 
 {"GRD", "North America", "Grenada", "2020-04-22", 14., 0., 0., 0., 124.423, 
  0., 0., 0., "", "", "", "", "", "", "", "", 112519., 317.132, 29.4, 7.304, 
  5.021, 13593.877, "", 243.964, 10.71, "", "", "", 3.7, 72.4}, 
 {"GRD", "North America", "Grenada", "2020-04-23", 15., 1., 0., 0., 133.311, 
  8.887, 0., 0., "", "", "", "", "", "", "", "", 112519., 317.132, 29.4, 
  7.304, 5.021, 13593.877, "", 243.964, 10.71, "", "", "", 3.7, 72.4}, 
 {"GRD", "North America", "Grenada", "2020-04-24", 15., 0., 0., 0., 133.311, 
  0., 0., 0., "", "", "", "", "", "", "", "", 112519., 317.132, 29.4, 7.304, 
  5.021, 13593.877, "", 243.964, 10.71, "", "", "", 3.7, 72.4}, 
 {"GRD", "North America", "Grenada", "2020-04-25", 15., 0., 0., 0., 133.311, 
  0., 0., 0., "", "", "", "", "", "", "", "", 112519., 317.132, 29.4, 7.304, 
  5.021, 13593.877, "", 243.964, 10.71, "", "", "", 3.7, 72.4}, 
 {"GRD", "North America", "Grenada", "2020-04-26", 18., 3., 0., 0., 159.973, 
  26.662, 0., 0., "", "", "", "", "", "", "", "", 112519., 317.132, 29.4, 
  7.304, 5.021, 13593.877, "", 243.964, 10.71, "", "", "", 3.7, 72.4}, 
 {"GRD", "North America", "Grenada", "2020-04-27", 18., 0., 0., 0., 159.973, 
  0., 0., 0., "", "", "", "", "", "", "", "", 112519., 317.132, 29.4, 7.304, 
  5.021, 13593.877, "", 243.964, 10.71, "", "", "", 3.7, 72.4}, 
 {"GRD", "North America", "Grenada", "2020-04-28", 18., 0., 0., 0., 159.973, 
  0., 0., 0., "", "", "", "", "", "", "", "", 112519., 317.132, 29.4, 7.304, 
  5.021, 13593.877, "", 243.964, 10.71, "", "", "", 3.7, 72.4}, 
 {"GRD", "North America", "Grenada", "2020-04-29", 18., 0., 0., 0., 159.973, 
  0., 0., 0., "", "", "", "", "", "", "", "", 112519., 317.132, 29.4, 7.304, 
  5.021, 13593.877, "", 243.964, 10.71, "", "", "", 3.7, 72.4}, 
 {"GRD", "North America", "Grenada", "2020-04-30", 20., 2., 0., 0., 177.748, 
  17.775, 0., 0., "", "", "", "", "", "", "", "", 112519., 317.132, 29.4, 
  7.304, 5.021, 13593.877, "", 243.964, 10.71, "", "", "", 3.7, 72.4}, 
 {"GRD", "North America", "Grenada", "2020-05-01", 20., 0., 0., 0., 177.748, 
  0., 0., 0., "", "", "", "", "", "", "", "", 112519., 317.132, 29.4, 7.304, 
  5.021, 13593.877, "", 243.964, 10.71, "", "", "", 3.7, 72.4}, 
 {"GRD", "North America", "Grenada", "2020-05-02", 20., 0., 0., 0., 177.748, 
  0., 0., 0., "", "", "", "", "", "", "", "", 112519., 317.132, 29.4, 7.304, 
  5.021, 13593.877, "", 243.964, 10.71, "", "", "", 3.7, 72.4}, 
 {"GRD", "North America", "Grenada", "2020-05-03", 21., 1., 0., 0., 186.635, 
  8.887, 0., 0., "", "", "", "", "", "", "", "", 112519., 317.132, 29.4, 
  7.304, 5.021, 13593.877, "", 243.964, 10.71, "", "", "", 3.7, 72.4}, 
 {"GRD", "North America", "Grenada", "2020-05-04", 21., 0., 0., 0., 186.635, 
  0., 0., 0., "", "", "", "", "", "", "", "", 112519., 317.132, 29.4, 7.304, 
  5.021, 13593.877, "", 243.964, 10.71, "", "", "", 3.7, 72.4}, 
 {"GRD", "North America", "Grenada", "2020-05-05", 21., 0., 0., 0., 186.635, 
  0., 0., 0., "", "", "", "", "", "", "", "", 112519., 317.132, 29.4, 7.304, 
  5.021, 13593.877, "", 243.964, 10.71, "", "", "", 3.7, 72.4}, 
 {"GRD", "North America", "Grenada", "2020-05-06", 21., 0., 0., 0., 186.635, 
  0., 0., 0., "", "", "", "", "", "", "", "", 112519., 317.132, 29.4, 7.304, 
  5.021, 13593.877, "", 243.964, 10.71, "", "", "", 3.7, 72.4}, 
 {"GRD", "North America", "Grenada", "2020-05-07", 21., 0., 0., 0., 186.635, 
  0., 0., 0., "", "", "", "", "", "", "", "", 112519., 317.132, 29.4, 7.304, 
  5.021, 13593.877, "", 243.964, 10.71, "", "", "", 3.7, 72.4}, 
 {"GRD", "North America", "Grenada", "2020-05-08", 21., 0., 0., 0., 186.635, 
  0., 0., 0., "", "", "", "", "", "", "", "", 112519., 317.132, 29.4, 7.304, 
  5.021, 13593.877, "", 243.964, 10.71, "", "", "", 3.7, 72.4}, 
 {"GRD", "North America", "Grenada", "2020-05-09", 21., 0., 0., 0., 186.635, 
  0., 0., 0., "", "", "", "", "", "", "", "", 112519., 317.132, 29.4, 7.304, 
  5.021, 13593.877, "", 243.964, 10.71, "", "", "", 3.7, 72.4}, 
 {"GRD", "North America", "Grenada", "2020-05-10", 21., 0., 0., 0., 186.635, 
  0., 0., 0., "", "", "", "", "", "", "", "", 112519., 317.132, 29.4, 7.304, 
  5.021, 13593.877, "", 243.964, 10.71, "", "", "", 3.7, 72.4}, 
 {"GRD", "North America", "Grenada", "2020-05-11", 21., 0., 0., 0., 186.635, 
  0., 0., 0., "", "", "", "", "", "", "", "", 112519., 317.132, 29.4, 7.304, 
  5.021, 13593.877, "", 243.964, 10.71, "", "", "", 3.7, 72.4}, 
 {"GRD", "North America", "Grenada", "2020-05-12", 21., 0., 0., 0., 186.635, 
  0., 0., 0., "", "", "", "", "", "", "", "", 112519., 317.132, 29.4, 7.304, 
  5.021, 13593.877, "", 243.964, 10.71, "", "", "", 3.7, 72.4}, 
 {"GRD", "North America", "Grenada", "2020-05-13", 21., 0., 0., 0., 186.635, 
  0., 0., 0., "", "", "", "", "", "", "", "", 112519., 317.132, 29.4, 7.304, 
  5.021, 13593.877, "", 243.964, 10.71, "", "", "", 3.7, 72.4}, 
 {"GRD", "North America", "Grenada", "2020-05-14", 21., 0., 0., 0., 186.635, 
  0., 0., 0., "", "", "", "", "", "", "", "", 112519., 317.132, 29.4, 7.304, 
  5.021, 13593.877, "", 243.964, 10.71, "", "", "", 3.7, 72.4}, 
 {"GRD", "North America", "Grenada", "2020-05-15", 21., 0., 0., 0., 186.635, 
  0., 0., 0., "", "", "", "", "", "", "", "", 112519., 317.132, 29.4, 7.304, 
  5.021, 13593.877, "", 243.964, 10.71, "", "", "", 3.7, 72.4}, 
 {"GRD", "North America", "Grenada", "2020-05-16", 22., 1., 0., 0., 195.523, 
  8.887, 0., 0., "", "", "", "", "", "", "", "", 112519., 317.132, 29.4, 
  7.304, 5.021, 13593.877, "", 243.964, 10.71, "", "", "", 3.7, 72.4}, 
 {"GRD", "North America", "Grenada", "2020-05-17", 22., 0., 0., 0., 195.523, 
  0., 0., 0., "", "", "", "", "", "", "", "", 112519., 317.132, 29.4, 7.304, 
  5.021, 13593.877, "", 243.964, 10.71, "", "", "", 3.7, 72.4}, 
 {"GRD", "North America", "Grenada", "2020-05-18", 22., 0., 0., 0., 195.523, 
  0., 0., 0., "", "", "", "", "", "", "", "", 112519., 317.132, 29.4, 7.304, 
  5.021, 13593.877, "", 243.964, 10.71, "", "", "", 3.7, 72.4}, 
 {"GRD", "North America", "Grenada", "2020-05-19", 22., 0., 0., 0., 195.523, 
  0., 0., 0., "", "", "", "", "", "", "", "", 112519., 317.132, 29.4, 7.304, 
  5.021, 13593.877, "", 243.964, 10.71, "", "", "", 3.7, 72.4}, 
 {"GRD", "North America", "Grenada", "2020-05-20", 22., 0., 0., 0., 195.523, 
  0., 0., 0., "", "", "", "", "", "", "", "", 112519., 317.132, 29.4, 7.304, 
  5.021, 13593.877, "", 243.964, 10.71, "", "", "", 3.7, 72.4}, 
 {"GRD", "North America", "Grenada", "2020-05-21", 22., 0., 0., 0., 195.523, 
  0., 0., 0., "", "", "", "", "", "", "", "", 112519., 317.132, 29.4, 7.304, 
  5.021, 13593.877, "", 243.964, 10.71, "", "", "", 3.7, 72.4}, 
 {"GRD", "North America", "Grenada", "2020-05-22", 22., 0., 0., 0., 195.523, 
  0., 0., 0., "", "", "", "", "", "", "", "", 112519., 317.132, 29.4, 7.304, 
  5.021, 13593.877, "", 243.964, 10.71, "", "", "", 3.7, 72.4}, 
 {"GRD", "North America", "Grenada", "2020-05-23", 22., 0., 0., 0., 195.523, 
  0., 0., 0., "", "", "", "", "", "", "", "", 112519., 317.132, 29.4, 7.304, 
  5.021, 13593.877, "", 243.964, 10.71, "", "", "", 3.7, 72.4}, 
 {"GRD", "North America", "Grenada", "2020-05-24", 22., 0., 0., 0., 195.523, 
  0., 0., 0., "", "", "", "", "", "", "", "", 112519., 317.132, 29.4, 7.304, 
  5.021, 13593.877, "", 243.964, 10.71, "", "", "", 3.7, 72.4}, 
 {"GRD", "North America", "Grenada", "2020-05-25", 22., 0., 0., 0., 195.523, 
  0., 0., 0., "", "", "", "", "", "", "", "", 112519., 317.132, 29.4, 7.304, 
  5.021, 13593.877, "", 243.964, 10.71, "", "", "", 3.7, 72.4}, 
 {"GRD", "North America", "Grenada", "2020-05-26", 23., 1., 0., 0., 204.41, 
  8.887, 0., 0., "", "", "", "", "", "", "", "", 112519., 317.132, 29.4, 
  7.304, 5.021, 13593.877, "", 243.964, 10.71, "", "", "", 3.7, 72.4}, 
 {"GRD", "North America", "Grenada", "2020-05-27", 23., 0., 0., 0., 204.41, 
  0., 0., 0., "", "", "", "", "", "", "", "", 112519., 317.132, 29.4, 7.304, 
  5.021, 13593.877, "", 243.964, 10.71, "", "", "", 3.7, 72.4}, 
 {"GRD", "North America", "Grenada", "2020-05-28", 23., 0., 0., 0., 204.41, 
  0., 0., 0., "", "", "", "", "", "", "", "", 112519., 317.132, 29.4, 7.304, 
  5.021, 13593.877, "", 243.964, 10.71, "", "", "", 3.7, 72.4}, 
 {"GRD", "North America", "Grenada", "2020-05-29", 23., 0., 0., 0., 204.41, 
  0., 0., 0., "", "", "", "", "", "", "", "", 112519., 317.132, 29.4, 7.304, 
  5.021, 13593.877, "", 243.964, 10.71, "", "", "", 3.7, 72.4}, 
 {"GRD", "North America", "Grenada", "2020-05-30", 23., 0., 0., 0., 204.41, 
  0., 0., 0., "", "", "", "", "", "", "", "", 112519., 317.132, 29.4, 7.304, 
  5.021, 13593.877, "", 243.964, 10.71, "", "", "", 3.7, 72.4}, 
 {"GRD", "North America", "Grenada", "2020-05-31", 23., 0., 0., 0., 204.41, 
  0., 0., 0., "", "", "", "", "", "", "", "", 112519., 317.132, 29.4, 7.304, 
  5.021, 13593.877, "", 243.964, 10.71, "", "", "", 3.7, 72.4}, 
 {"GRD", "North America", "Grenada", "2020-06-01", 23., 0., 0., 0., 204.41, 
  0., 0., 0., "", "", "", "", "", "", "", "", 112519., 317.132, 29.4, 7.304, 
  5.021, 13593.877, "", 243.964, 10.71, "", "", "", 3.7, 72.4}, 
 {"GRD", "North America", "Grenada", "2020-06-02", 23., 0., 0., 0., 204.41, 
  0., 0., 0., "", "", "", "", "", "", "", "", 112519., 317.132, 29.4, 7.304, 
  5.021, 13593.877, "", 243.964, 10.71, "", "", "", 3.7, 72.4}, 
 {"GRD", "North America", "Grenada", "2020-06-03", 23., 0., 0., 0., 204.41, 
  0., 0., 0., "", "", "", "", "", "", "", "", 112519., 317.132, 29.4, 7.304, 
  5.021, 13593.877, "", 243.964, 10.71, "", "", "", 3.7, 72.4}, 
 {"GRD", "North America", "Grenada", "2020-06-04", 23., 0., 0., 0., 204.41, 
  0., 0., 0., "", "", "", "", "", "", "", "", 112519., 317.132, 29.4, 7.304, 
  5.021, 13593.877, "", 243.964, 10.71, "", "", "", 3.7, 72.4}, 
 {"GRD", "North America", "Grenada", "2020-06-05", 23., 0., 0., 0., 204.41, 
  0., 0., 0., "", "", "", "", "", "", "", "", 112519., 317.132, 29.4, 7.304, 
  5.021, 13593.877, "", 243.964, 10.71, "", "", "", 3.7, 72.4}, 
 {"GRD", "North America", "Grenada", "2020-06-06", 23., 0., 0., 0., 204.41, 
  0., 0., 0., "", "", "", "", "", "", "", "", 112519., 317.132, 29.4, 7.304, 
  5.021, 13593.877, "", 243.964, 10.71, "", "", "", 3.7, 72.4}, 
 {"GRD", "North America", "Grenada", "2020-06-07", 23., 0., 0., 0., 204.41, 
  0., 0., 0., "", "", "", "", "", "", "", "", 112519., 317.132, 29.4, 7.304, 
  5.021, 13593.877, "", 243.964, 10.71, "", "", "", 3.7, 72.4}, 
 {"GRD", "North America", "Grenada", "2020-06-08", 23., 0., 0., 0., 204.41, 
  0., 0., 0., "", "", "", "", "", "", "", "", 112519., 317.132, 29.4, 7.304, 
  5.021, 13593.877, "", 243.964, 10.71, "", "", "", 3.7, 72.4}, 
 {"GRD", "North America", "Grenada", "2020-06-09", 23., 0., 0., 0., 204.41, 
  0., 0., 0., "", "", "", "", "", "", "", "", 112519., 317.132, 29.4, 7.304, 
  5.021, 13593.877, "", 243.964, 10.71, "", "", "", 3.7, 72.4}, 
 {"GRD", "North America", "Grenada", "2020-06-10", 23., 0., 0., 0., 204.41, 
  0., 0., 0., "", "", "", "", "", "", "", "", 112519., 317.132, 29.4, 7.304, 
  5.021, 13593.877, "", 243.964, 10.71, "", "", "", 3.7, 72.4}, 
 {"GRD", "North America", "Grenada", "2020-06-11", 23., 0., 0., 0., 204.41, 
  0., 0., 0., "", "", "", "", "", "", "", "", 112519., 317.132, 29.4, 7.304, 
  5.021, 13593.877, "", 243.964, 10.71, "", "", "", 3.7, 72.4}, 
 {"GRD", "North America", "Grenada", "2020-06-12", 23., 0., 0., 0., 204.41, 
  0., 0., 0., "", "", "", "", "", "", "", "", 112519., 317.132, 29.4, 7.304, 
  5.021, 13593.877, "", 243.964, 10.71, "", "", "", 3.7, 72.4}, 
 {"GRD", "North America", "Grenada", "2020-06-13", 23., 0., 0., 0., 204.41, 
  0., 0., 0., "", "", "", "", "", "", "", "", 112519., 317.132, 29.4, 7.304, 
  5.021, 13593.877, "", 243.964, 10.71, "", "", "", 3.7, 72.4}, 
 {"GRD", "North America", "Grenada", "2020-06-14", 23., 0., 0., 0., 204.41, 
  0., 0., 0., "", "", "", "", "", "", "", "", 112519., 317.132, 29.4, 7.304, 
  5.021, 13593.877, "", 243.964, 10.71, "", "", "", 3.7, 72.4}, 
 {"GRD", "North America", "Grenada", "2020-06-15", 23., 0., 0., 0., 204.41, 
  0., 0., 0., "", "", "", "", "", "", "", "", 112519., 317.132, 29.4, 7.304, 
  5.021, 13593.877, "", 243.964, 10.71, "", "", "", 3.7, 72.4}, 
 {"GRD", "North America", "Grenada", "2020-06-16", 23., 0., 0., 0., 204.41, 
  0., 0., 0., "", "", "", "", "", "", "", "", 112519., 317.132, 29.4, 7.304, 
  5.021, 13593.877, "", 243.964, 10.71, "", "", "", 3.7, 72.4}, 
 {"GRD", "North America", "Grenada", "2020-06-17", 23., 0., 0., 0., 204.41, 
  0., 0., 0., "", "", "", "", "", "", "", "", 112519., 317.132, 29.4, 7.304, 
  5.021, 13593.877, "", 243.964, 10.71, "", "", "", 3.7, 72.4}, 
 {"GRD", "North America", "Grenada", "2020-06-18", 23., 0., 0., 0., 204.41, 
  0., 0., 0., "", "", "", "", "", "", "", "", 112519., 317.132, 29.4, 7.304, 
  5.021, 13593.877, "", 243.964, 10.71, "", "", "", 3.7, 72.4}, 
 {"GRD", "North America", "Grenada", "2020-06-19", 23., 0., 0., 0., 204.41, 
  0., 0., 0., "", "", "", "", "", "", "", "", 112519., 317.132, 29.4, 7.304, 
  5.021, 13593.877, "", 243.964, 10.71, "", "", "", 3.7, 72.4}, 
 {"GRD", "North America", "Grenada", "2020-06-20", 23., 0., 0., 0., 204.41, 
  0., 0., 0., "", "", "", "", "", "", "", "", 112519., 317.132, 29.4, 7.304, 
  5.021, 13593.877, "", 243.964, 10.71, "", "", "", 3.7, 72.4}, 
 {"GRD", "North America", "Grenada", "2020-06-21", 23., 0., 0., 0., 204.41, 
  0., 0., 0., "", "", "", "", "", "", "", "", 112519., 317.132, 29.4, 7.304, 
  5.021, 13593.877, "", 243.964, 10.71, "", "", "", 3.7, 72.4}, 
 {"GRD", "North America", "Grenada", "2020-06-22", 23., 0., 0., 0., 204.41, 
  0., 0., 0., "", "", "", "", "", "", "", "", 112519., 317.132, 29.4, 7.304, 
  5.021, 13593.877, "", 243.964, 10.71, "", "", "", 3.7, 72.4}, 
 {"GRD", "North America", "Grenada", "2020-06-23", 23., 0., 0., 0., 204.41, 
  0., 0., 0., "", "", "", "", "", "", "", "", 112519., 317.132, 29.4, 7.304, 
  5.021, 13593.877, "", 243.964, 10.71, "", "", "", 3.7, 72.4}, 
 {"GRD", "North America", "Grenada", "2020-06-24", 23., 0., 0., 0., 204.41, 
  0., 0., 0., "", "", "", "", "", "", "", "", 112519., 317.132, 29.4, 7.304, 
  5.021, 13593.877, "", 243.964, 10.71, "", "", "", 3.7, 72.4}, 
 {"GRD", "North America", "Grenada", "2020-06-25", 23., 0., 0., 0., 204.41, 
  0., 0., 0., "", "", "", "", "", "", "", "", 112519., 317.132, 29.4, 7.304, 
  5.021, 13593.877, "", 243.964, 10.71, "", "", "", 3.7, 72.4}, 
 {"GRD", "North America", "Grenada", "2020-06-26", 23., 0., 0., 0., 204.41, 
  0., 0., 0., "", "", "", "", "", "", "", "", 112519., 317.132, 29.4, 7.304, 
  5.021, 13593.877, "", 243.964, 10.71, "", "", "", 3.7, 72.4}, 
 {"GRD", "North America", "Grenada", "2020-06-27", 23., 0., 0., 0., 204.41, 
  0., 0., 0., "", "", "", "", "", "", "", "", 112519., 317.132, 29.4, 7.304, 
  5.021, 13593.877, "", 243.964, 10.71, "", "", "", 3.7, 72.4}, 
 {"GRD", "North America", "Grenada", "2020-06-28", 23., 0., 0., 0., 204.41, 
  0., 0., 0., "", "", "", "", "", "", "", "", 112519., 317.132, 29.4, 7.304, 
  5.021, 13593.877, "", 243.964, 10.71, "", "", "", 3.7, 72.4}, 
 {"GRD", "North America", "Grenada", "2020-06-29", 23., 0., 0., 0., 204.41, 
  0., 0., 0., "", "", "", "", "", "", "", "", 112519., 317.132, 29.4, 7.304, 
  5.021, 13593.877, "", 243.964, 10.71, "", "", "", 3.7, 72.4}, 
 {"GRD", "North America", "Grenada", "2020-06-30", 23., 0., 0., 0., 204.41, 
  0., 0., 0., "", "", "", "", "", "", "", "", 112519., 317.132, 29.4, 7.304, 
  5.021, 13593.877, "", 243.964, 10.71, "", "", "", 3.7, 72.4}, 
 {"GRD", "North America", "Grenada", "2020-07-01", 23., 0., 0., 0., 204.41, 
  0., 0., 0., "", "", "", "", "", "", "", "", 112519., 317.132, 29.4, 7.304, 
  5.021, 13593.877, "", 243.964, 10.71, "", "", "", 3.7, 72.4}, 
 {"GRD", "North America", "Grenada", "2020-07-02", 23., 0., 0., 0., 204.41, 
  0., 0., 0., "", "", "", "", "", "", "", "", 112519., 317.132, 29.4, 7.304, 
  5.021, 13593.877, "", 243.964, 10.71, "", "", "", 3.7, 72.4}, 
 {"GRD", "North America", "Grenada", "2020-07-03", 23., 0., 0., 0., 204.41, 
  0., 0., 0., "", "", "", "", "", "", "", "", 112519., 317.132, 29.4, 7.304, 
  5.021, 13593.877, "", 243.964, 10.71, "", "", "", 3.7, 72.4}, 
 {"GRD", "North America", "Grenada", "2020-07-04", 23., 0., 0., 0., 204.41, 
  0., 0., 0., "", "", "", "", "", "", "", "", 112519., 317.132, 29.4, 7.304, 
  5.021, 13593.877, "", 243.964, 10.71, "", "", "", 3.7, 72.4}, 
 {"GRD", "North America", "Grenada", "2020-07-05", 23., 0., 0., 0., 204.41, 
  0., 0., 0., "", "", "", "", "", "", "", "", 112519., 317.132, 29.4, 7.304, 
  5.021, 13593.877, "", 243.964, 10.71, "", "", "", 3.7, 72.4}, 
 {"GRD", "North America", "Grenada", "2020-07-06", 23., 0., 0., 0., 204.41, 
  0., 0., 0., "", "", "", "", "", "", "", "", 112519., 317.132, 29.4, 7.304, 
  5.021, 13593.877, "", 243.964, 10.71, "", "", "", 3.7, 72.4}, 
 {"GRD", "North America", "Grenada", "2020-07-07", 23., 0., 0., 0., 204.41, 
  0., 0., 0., "", "", "", "", "", "", "", "", 112519., 317.132, 29.4, 7.304, 
  5.021, 13593.877, "", 243.964, 10.71, "", "", "", 3.7, 72.4}, 
 {"GRD", "North America", "Grenada", "2020-07-08", 23., 0., 0., 0., 204.41, 
  0., 0., 0., "", "", "", "", "", "", "", "", 112519., 317.132, 29.4, 7.304, 
  5.021, 13593.877, "", 243.964, 10.71, "", "", "", 3.7, 72.4}, 
 {"GUM", "Oceania", "Guam", "2020-03-19", 3., 3., 0., 0., 17.774, 17.774, 0., 
  0., "", "", "", "", "", "", "", 55.56, 168783., 304.128, 31.4, 9.551, 
  5.493, "", "", 310.496, 21.52, "", "", "", "", 80.07}, 
 {"GUM", "Oceania", "Guam", "2020-03-20", 12., 9., 0., 0., 71.097, 53.323, 
  0., 0., "", "", "", "", "", "", "", 67.59, 168783., 304.128, 31.4, 9.551, 
  5.493, "", "", 310.496, 21.52, "", "", "", "", 80.07}, 
 {"GUM", "Oceania", "Guam", "2020-03-21", 14., 2., 0., 0., 82.947, 11.85, 0., 
  0., "", "", "", "", "", "", "", 67.59, 168783., 304.128, 31.4, 9.551, 
  5.493, "", "", 310.496, 21.52, "", "", "", "", 80.07}, 
 {"GUM", "Oceania", "Guam", "2020-03-22", 15., 1., 1., 1., 88.872, 5.925, 
  5.925, 5.925, "", "", "", "", "", "", "", 67.59, 168783., 304.128, 31.4, 
  9.551, 5.493, "", "", 310.496, 21.52, "", "", "", "", 80.07}, 
 {"GUM", "Oceania", "Guam", "2020-03-23", 27., 12., 1., 0., 159.969, 71.097, 
  5.925, 0., "", "", "", "", "", "", "", 67.59, 168783., 304.128, 31.4, 
  9.551, 5.493, "", "", 310.496, 21.52, "", "", "", "", 80.07}, 
 {"GUM", "Oceania", "Guam", "2020-03-24", 29., 2., 1., 0., 171.818, 11.85, 
  5.925, 0., "", "", "", "", "", "", "", 67.59, 168783., 304.128, 31.4, 
  9.551, 5.493, "", "", 310.496, 21.52, "", "", "", "", 80.07}, 
 {"GUM", "Oceania", "Guam", "2020-03-25", 32., 3., 1., 0., 189.593, 17.774, 
  5.925, 0., "", "", "", "", "", "", "", 67.59, 168783., 304.128, 31.4, 
  9.551, 5.493, "", "", 310.496, 21.52, "", "", "", "", 80.07}, 
 {"GUM", "Oceania", "Guam", "2020-03-26", 37., 5., 1., 0., 219.216, 29.624, 
  5.925, 0., "", "", "", "", "", "", "", 67.59, 168783., 304.128, 31.4, 
  9.551, 5.493, "", "", 310.496, 21.52, "", "", "", "", 80.07}, 
 {"GUM", "Oceania", "Guam", "2020-03-27", 49., 12., 1., 0., 290.314, 71.097, 
  5.925, 0., "", "", "", "", "", "", "", 67.59, 168783., 304.128, 31.4, 
  9.551, 5.493, "", "", 310.496, 21.52, "", "", "", "", 80.07}, 
 {"GUM", "Oceania", "Guam", "2020-03-28", 51., 2., 1., 0., 302.163, 11.85, 
  5.925, 0., "", "", "", "", "", "", "", 67.59, 168783., 304.128, 31.4, 
  9.551, 5.493, "", "", 310.496, 21.52, "", "", "", "", 80.07}, 
 {"GUM", "Oceania", "Guam", "2020-03-29", 55., 4., 1., 0., 325.862, 23.699, 
  5.925, 0., "", "", "", "", "", "", "", 67.59, 168783., 304.128, 31.4, 
  9.551, 5.493, "", "", 310.496, 21.52, "", "", "", "", 80.07}, 
 {"GUM", "Oceania", "Guam", "2020-03-30", 56., 1., 1., 0., 331.787, 5.925, 
  5.925, 0., "", "", "", "", "", "", "", 67.59, 168783., 304.128, 31.4, 
  9.551, 5.493, "", "", 310.496, 21.52, "", "", "", "", 80.07}, 
 {"GUM", "Oceania", "Guam", "2020-03-31", 60., 4., 1., 0., 355.486, 23.699, 
  5.925, 0., "", "", "", "", "", "", "", 67.59, 168783., 304.128, 31.4, 
  9.551, 5.493, "", "", 310.496, 21.52, "", "", "", "", 80.07}, 
 {"GUM", "Oceania", "Guam", "2020-04-01", 69., 9., 3., 2., 408.809, 53.323, 
  17.774, 11.85, "", "", "", "", "", "", "", 67.59, 168783., 304.128, 31.4, 
  9.551, 5.493, "", "", 310.496, 21.52, "", "", "", "", 80.07}, 
 {"GUM", "Oceania", "Guam", "2020-04-02", 77., 8., 3., 0., 456.207, 47.398, 
  17.774, 0., "", "", "", "", "", "", "", 67.59, 168783., 304.128, 31.4, 
  9.551, 5.493, "", "", 310.496, 21.52, "", "", "", "", 80.07}, 
 {"GUM", "Oceania", "Guam", "2020-04-03", 82., 5., 3., 0., 485.831, 29.624, 
  17.774, 0., "", "", "", "", "", "", "", 67.59, 168783., 304.128, 31.4, 
  9.551, 5.493, "", "", 310.496, 21.52, "", "", "", "", 80.07}, 
 {"GUM", "Oceania", "Guam", "2020-04-04", 87., 5., 4., 1., 515.455, 29.624, 
  23.699, 5.925, "", "", "", "", "", "", "", 67.59, 168783., 304.128, 31.4, 
  9.551, 5.493, "", "", 310.496, 21.52, "", "", "", "", 80.07}, 
 {"GUM", "Oceania", "Guam", "2020-04-05", 93., 6., 4., 0., 551.003, 35.549, 
  23.699, 0., "", "", "", "", "", "", "", 67.59, 168783., 304.128, 31.4, 
  9.551, 5.493, "", "", 310.496, 21.52, "", "", "", "", 80.07}, 
 {"GUM", "Oceania", "Guam", "2020-04-06", 110., 17., 4., 0., 651.724, 
  100.721, 23.699, 0., "", "", "", "", "", "", "", 67.59, 168783., 304.128, 
  31.4, 9.551, 5.493, "", "", 310.496, 21.52, "", "", "", "", 80.07}, 
 {"GUM", "Oceania", "Guam", "2020-04-07", 112., 2., 4., 0., 663.574, 11.85, 
  23.699, 0., "", "", "", "", "", "", "", 67.59, 168783., 304.128, 31.4, 
  9.551, 5.493, "", "", 310.496, 21.52, "", "", "", "", 80.07}, 
 {"GUM", "Oceania", "Guam", "2020-04-08", 121., 9., 4., 0., 716.897, 53.323, 
  23.699, 0., "", "", "", "", "", "", "", 67.59, 168783., 304.128, 31.4, 
  9.551, 5.493, "", "", 310.496, 21.52, "", "", "", "", 80.07}, 
 {"GUM", "Oceania", "Guam", "2020-04-09", 125., 4., 4., 0., 740.596, 23.699, 
  23.699, 0., "", "", "", "", "", "", "", 67.59, 168783., 304.128, 31.4, 
  9.551, 5.493, "", "", 310.496, 21.52, "", "", "", "", 80.07}, 
 {"GUM", "Oceania", "Guam", "2020-04-10", 128., 3., 4., 0., 758.37, 17.774, 
  23.699, 0., "", "", "", "", "", "", "", 67.59, 168783., 304.128, 31.4, 
  9.551, 5.493, "", "", 310.496, 21.52, "", "", "", "", 80.07}, 
 {"GUM", "Oceania", "Guam", "2020-04-11", 130., 2., 4., 0., 770.22, 11.85, 
  23.699, 0., "", "", "", "", "", "", "", 75.93, 168783., 304.128, 31.4, 
  9.551, 5.493, "", "", 310.496, 21.52, "", "", "", "", 80.07}, 
 {"GUM", "Oceania", "Guam", "2020-04-12", 133., 3., 5., 1., 787.994, 17.774, 
  29.624, 5.925, "", "", "", "", "", "", "", 75.93, 168783., 304.128, 31.4, 
  9.551, 5.493, "", "", 310.496, 21.52, "", "", "", "", 80.07}, 
 {"GUM", "Oceania", "Guam", "2020-04-13", 133., 0., 5., 0., 787.994, 0., 
  29.624, 0., "", "", "", "", "", "", "", 75.93, 168783., 304.128, 31.4, 
  9.551, 5.493, "", "", 310.496, 21.52, "", "", "", "", 80.07}, 
 {"GUM", "Oceania", "Guam", "2020-04-14", 134., 1., 5., 0., 793.919, 5.925, 
  29.624, 0., "", "", "", "", "", "", "", 75.93, 168783., 304.128, 31.4, 
  9.551, 5.493, "", "", 310.496, 21.52, "", "", "", "", 80.07}, 
 {"GUM", "Oceania", "Guam", "2020-04-15", 135., 1., 5., 0., 799.844, 5.925, 
  29.624, 0., "", "", "", "", "", "", "", 75.93, 168783., 304.128, 31.4, 
  9.551, 5.493, "", "", 310.496, 21.52, "", "", "", "", 80.07}, 
 {"GUM", "Oceania", "Guam", "2020-04-16", 135., 0., 5., 0., 799.844, 0., 
  29.624, 0., "", "", "", "", "", "", "", 75.93, 168783., 304.128, 31.4, 
  9.551, 5.493, "", "", 310.496, 21.52, "", "", "", "", 80.07}, 
 {"GUM", "Oceania", "Guam", "2020-04-17", 135., 0., 5., 0., 799.844, 0., 
  29.624, 0., "", "", "", "", "", "", "", 75.93, 168783., 304.128, 31.4, 
  9.551, 5.493, "", "", 310.496, 21.52, "", "", "", "", 80.07}, 
 {"GUM", "Oceania", "Guam", "2020-04-18", 136., 1., 5., 0., 805.768, 5.925, 
  29.624, 0., "", "", "", "", "", "", "", 75.93, 168783., 304.128, 31.4, 
  9.551, 5.493, "", "", 310.496, 21.52, "", "", "", "", 80.07}, 
 {"GUM", "Oceania", "Guam", "2020-04-19", 136., 0., 5., 0., 805.768, 0., 
  29.624, 0., "", "", "", "", "", "", "", 75.93, 168783., 304.128, 31.4, 
  9.551, 5.493, "", "", 310.496, 21.52, "", "", "", "", 80.07}, 
 {"GUM", "Oceania", "Guam", "2020-04-20", 136., 0., 5., 0., 805.768, 0., 
  29.624, 0., "", "", "", "", "", "", "", 75.93, 168783., 304.128, 31.4, 
  9.551, 5.493, "", "", 310.496, 21.52, "", "", "", "", 80.07}, 
 {"GUM", "Oceania", "Guam", "2020-04-21", 136., 0., 5., 0., 805.768, 0., 
  29.624, 0., "", "", "", "", "", "", "", 75.93, 168783., 304.128, 31.4, 
  9.551, 5.493, "", "", 310.496, 21.52, "", "", "", "", 80.07}, 
 {"GUM", "Oceania", "Guam", "2020-04-22", 136., 0., 5., 0., 805.768, 0., 
  29.624, 0., "", "", "", "", "", "", "", 75.93, 168783., 304.128, 31.4, 
  9.551, 5.493, "", "", 310.496, 21.52, "", "", "", "", 80.07}, 
 {"GUM", "Oceania", "Guam", "2020-04-23", 137., 1., 5., 0., 811.693, 5.925, 
  29.624, 0., "", "", "", "", "", "", "", 75.93, 168783., 304.128, 31.4, 
  9.551, 5.493, "", "", 310.496, 21.52, "", "", "", "", 80.07}, 
 {"GUM", "Oceania", "Guam", "2020-04-24", 140., 3., 5., 0., 829.467, 17.774, 
  29.624, 0., "", "", "", "", "", "", "", 75.93, 168783., 304.128, 31.4, 
  9.551, 5.493, "", "", 310.496, 21.52, "", "", "", "", 80.07}, 
 {"GUM", "Oceania", "Guam", "2020-04-25", 141., 1., 5., 0., 835.392, 5.925, 
  29.624, 0., "", "", "", "", "", "", "", 75.93, 168783., 304.128, 31.4, 
  9.551, 5.493, "", "", 310.496, 21.52, "", "", "", "", 80.07}, 
 {"GUM", "Oceania", "Guam", "2020-04-26", 141., 0., 5., 0., 835.392, 0., 
  29.624, 0., "", "", "", "", "", "", "", 75.93, 168783., 304.128, 31.4, 
  9.551, 5.493, "", "", 310.496, 21.52, "", "", "", "", 80.07}, 
 {"GUM", "Oceania", "Guam", "2020-04-27", 142., 1., 5., 0., 841.317, 5.925, 
  29.624, 0., "", "", "", "", "", "", "", 75.93, 168783., 304.128, 31.4, 
  9.551, 5.493, "", "", 310.496, 21.52, "", "", "", "", 80.07}, 
 {"GUM", "Oceania", "Guam", "2020-04-28", 144., 2., 5., 0., 853.166, 11.85, 
  29.624, 0., "", "", "", "", "", "", "", 73.15, 168783., 304.128, 31.4, 
  9.551, 5.493, "", "", 310.496, 21.52, "", "", "", "", 80.07}, 
 {"GUM", "Oceania", "Guam", "2020-04-29", 145., 1., 5., 0., 859.091, 5.925, 
  29.624, 0., "", "", "", "", "", "", "", 73.15, 168783., 304.128, 31.4, 
  9.551, 5.493, "", "", 310.496, 21.52, "", "", "", "", 80.07}, 
 {"GUM", "Oceania", "Guam", "2020-04-30", 145., 0., 5., 0., 859.091, 0., 
  29.624, 0., "", "", "", "", "", "", "", 73.15, 168783., 304.128, 31.4, 
  9.551, 5.493, "", "", 310.496, 21.52, "", "", "", "", 80.07}, 
 {"GUM", "Oceania", "Guam", "2020-05-01", 146., 1., 5., 0., 865.016, 5.925, 
  29.624, 0., "", "", "", "", "", "", "", 73.15, 168783., 304.128, 31.4, 
  9.551, 5.493, "", "", 310.496, 21.52, "", "", "", "", 80.07}, 
 {"GUM", "Oceania", "Guam", "2020-05-02", 146., 0., 5., 0., 865.016, 0., 
  29.624, 0., "", "", "", "", "", "", "", 73.15, 168783., 304.128, 31.4, 
  9.551, 5.493, "", "", 310.496, 21.52, "", "", "", "", 80.07}, 
 {"GUM", "Oceania", "Guam", "2020-05-03", 148., 2., 5., 0., 876.866, 11.85, 
  29.624, 0., "", "", "", "", "", "", "", 73.15, 168783., 304.128, 31.4, 
  9.551, 5.493, "", "", 310.496, 21.52, "", "", "", "", 80.07}, 
 {"GUM", "Oceania", "Guam", "2020-05-04", 149., 1., 5., 0., 882.79, 5.925, 
  29.624, 0., "", "", "", "", "", "", "", 73.15, 168783., 304.128, 31.4, 
  9.551, 5.493, "", "", 310.496, 21.52, "", "", "", "", 80.07}, 
 {"GUM", "Oceania", "Guam", "2020-05-05", 149., 0., 5., 0., 882.79, 0., 
  29.624, 0., "", "", "", "", "", "", "", 73.15, 168783., 304.128, 31.4, 
  9.551, 5.493, "", "", 310.496, 21.52, "", "", "", "", 80.07}, 
 {"GUM", "Oceania", "Guam", "2020-05-06", 149., 0., 5., 0., 882.79, 0., 
  29.624, 0., "", "", "", "", "", "", "", 73.15, 168783., 304.128, 31.4, 
  9.551, 5.493, "", "", 310.496, 21.52, "", "", "", "", 80.07}, 
 {"GUM", "Oceania", "Guam", "2020-05-07", 151., 2., 5., 0., 894.64, 11.85, 
  29.624, 0., "", "", "", "", "", "", "", 73.15, 168783., 304.128, 31.4, 
  9.551, 5.493, "", "", 310.496, 21.52, "", "", "", "", 80.07}, 
 {"GUM", "Oceania", "Guam", "2020-05-08", 151., 0., 5., 0., 894.64, 0., 
  29.624, 0., "", "", "", "", "", "", "", 73.15, 168783., 304.128, 31.4, 
  9.551, 5.493, "", "", 310.496, 21.52, "", "", "", "", 80.07}, 
 {"GUM", "Oceania", "Guam", "2020-05-09", 151., 0., 5., 0., 894.64, 0., 
  29.624, 0., "", "", "", "", "", "", "", 73.15, 168783., 304.128, 31.4, 
  9.551, 5.493, "", "", 310.496, 21.52, "", "", "", "", 80.07}, 
 {"GUM", "Oceania", "Guam", "2020-05-10", 151., 0., 5., 0., 894.64, 0., 
  29.624, 0., "", "", "", "", "", "", "", 69.44, 168783., 304.128, 31.4, 
  9.551, 5.493, "", "", 310.496, 21.52, "", "", "", "", 80.07}, 
 {"GUM", "Oceania", "Guam", "2020-05-11", 151., 0., 5., 0., 894.64, 0., 
  29.624, 0., "", "", "", "", "", "", "", 69.44, 168783., 304.128, 31.4, 
  9.551, 5.493, "", "", 310.496, 21.52, "", "", "", "", 80.07}, 
 {"GUM", "Oceania", "Guam", "2020-05-12", 152., 1., 5., 0., 900.565, 5.925, 
  29.624, 0., "", "", "", "", "", "", "", 69.44, 168783., 304.128, 31.4, 
  9.551, 5.493, "", "", 310.496, 21.52, "", "", "", "", 80.07}, 
 {"GUM", "Oceania", "Guam", "2020-05-13", 152., 0., 5., 0., 900.565, 0., 
  29.624, 0., "", "", "", "", "", "", "", 69.44, 168783., 304.128, 31.4, 
  9.551, 5.493, "", "", 310.496, 21.52, "", "", "", "", 80.07}, 
 {"GUM", "Oceania", "Guam", "2020-05-14", 152., 0., 5., 0., 900.565, 0., 
  29.624, 0., "", "", "", "", "", "", "", 69.44, 168783., 304.128, 31.4, 
  9.551, 5.493, "", "", 310.496, 21.52, "", "", "", "", 80.07}, 
 {"GUM", "Oceania", "Guam", "2020-05-15", 154., 2., 5., 0., 912.414, 11.85, 
  29.624, 0., "", "", "", "", "", "", "", 69.44, 168783., 304.128, 31.4, 
  9.551, 5.493, "", "", 310.496, 21.52, "", "", "", "", 80.07}, 
 {"GUM", "Oceania", "Guam", "2020-05-16", 154., 0., 5., 0., 912.414, 0., 
  29.624, 0., "", "", "", "", "", "", "", 69.44, 168783., 304.128, 31.4, 
  9.551, 5.493, "", "", 310.496, 21.52, "", "", "", "", 80.07}, 
 {"GUM", "Oceania", "Guam", "2020-05-17", 154., 0., 5., 0., 912.414, 0., 
  29.624, 0., "", "", "", "", "", "", "", 69.44, 168783., 304.128, 31.4, 
  9.551, 5.493, "", "", 310.496, 21.52, "", "", "", "", 80.07}, 
 {"GUM", "Oceania", "Guam", "2020-05-18", 154., 0., 5., 0., 912.414, 0., 
  29.624, 0., "", "", "", "", "", "", "", 69.44, 168783., 304.128, 31.4, 
  9.551, 5.493, "", "", 310.496, 21.52, "", "", "", "", 80.07}, 
 {"GUM", "Oceania", "Guam", "2020-05-19", 154., 0., 5., 0., 912.414, 0., 
  29.624, 0., "", "", "", "", "", "", "", 69.44, 168783., 304.128, 31.4, 
  9.551, 5.493, "", "", 310.496, 21.52, "", "", "", "", 80.07}, 
 {"GUM", "Oceania", "Guam", "2020-05-20", 154., 0., 5., 0., 912.414, 0., 
  29.624, 0., "", "", "", "", "", "", "", 69.44, 168783., 304.128, 31.4, 
  9.551, 5.493, "", "", 310.496, 21.52, "", "", "", "", 80.07}, 
 {"GUM", "Oceania", "Guam", "2020-05-21", 165., 11., 5., 0., 977.587, 65.172, 
  29.624, 0., "", "", "", "", "", "", "", 69.44, 168783., 304.128, 31.4, 
  9.551, 5.493, "", "", 310.496, 21.52, "", "", "", "", 80.07}, 
 {"GUM", "Oceania", "Guam", "2020-05-22", 165., 0., 5., 0., 977.587, 0., 
  29.624, 0., "", "", "", "", "", "", "", 69.44, 168783., 304.128, 31.4, 
  9.551, 5.493, "", "", 310.496, 21.52, "", "", "", "", 80.07}, 
 {"GUM", "Oceania", "Guam", "2020-05-23", 165., 0., 5., 0., 977.587, 0., 
  29.624, 0., "", "", "", "", "", "", "", 69.44, 168783., 304.128, 31.4, 
  9.551, 5.493, "", "", 310.496, 21.52, "", "", "", "", 80.07}, 
 {"GUM", "Oceania", "Guam", "2020-05-24", 166., 1., 5., 0., 983.511, 5.925, 
  29.624, 0., "", "", "", "", "", "", "", 69.44, 168783., 304.128, 31.4, 
  9.551, 5.493, "", "", 310.496, 21.52, "", "", "", "", 80.07}, 
 {"GUM", "Oceania", "Guam", "2020-05-25", 166., 0., 5., 0., 983.511, 0., 
  29.624, 0., "", "", "", "", "", "", "", 69.44, 168783., 304.128, 31.4, 
  9.551, 5.493, "", "", 310.496, 21.52, "", "", "", "", 80.07}, 
 {"GUM", "Oceania", "Guam", "2020-05-26", 166., 0., 5., 0., 983.511, 0., 
  29.624, 0., "", "", "", "", "", "", "", 69.44, 168783., 304.128, 31.4, 
  9.551, 5.493, "", "", 310.496, 21.52, "", "", "", "", 80.07}, 
 {"GUM", "Oceania", "Guam", "2020-05-27", 169., 3., 5., 0., 1001.286, 17.774, 
  29.624, 0., "", "", "", "", "", "", "", 69.44, 168783., 304.128, 31.4, 
  9.551, 5.493, "", "", 310.496, 21.52, "", "", "", "", 80.07}, 
 {"GUM", "Oceania", "Guam", "2020-05-28", 171., 2., 5., 0., 1013.135, 11.85, 
  29.624, 0., "", "", "", "", "", "", "", 66.67, 168783., 304.128, 31.4, 
  9.551, 5.493, "", "", 310.496, 21.52, "", "", "", "", 80.07}, 
 {"GUM", "Oceania", "Guam", "2020-05-29", 172., 1., 5., 0., 1019.06, 5.925, 
  29.624, 0., "", "", "", "", "", "", "", 66.67, 168783., 304.128, 31.4, 
  9.551, 5.493, "", "", 310.496, 21.52, "", "", "", "", 80.07}, 
 {"GUM", "Oceania", "Guam", "2020-05-30", 172., 0., 5., 0., 1019.06, 0., 
  29.624, 0., "", "", "", "", "", "", "", 66.67, 168783., 304.128, 31.4, 
  9.551, 5.493, "", "", 310.496, 21.52, "", "", "", "", 80.07}, 
 {"GUM", "Oceania", "Guam", "2020-05-31", 173., 1., 5., 0., 1024.985, 5.925, 
  29.624, 0., "", "", "", "", "", "", "", 66.67, 168783., 304.128, 31.4, 
  9.551, 5.493, "", "", 310.496, 21.52, "", "", "", "", 80.07}, 
 {"GUM", "Oceania", "Guam", "2020-06-01", 175., 2., 5., 0., 1036.834, 11.85, 
  29.624, 0., "", "", "", "", "", "", "", 63.89, 168783., 304.128, 31.4, 
  9.551, 5.493, "", "", 310.496, 21.52, "", "", "", "", 80.07}, 
 {"GUM", "Oceania", "Guam", "2020-06-02", 175., 0., 5., 0., 1036.834, 0., 
  29.624, 0., "", "", "", "", "", "", "", 63.89, 168783., 304.128, 31.4, 
  9.551, 5.493, "", "", 310.496, 21.52, "", "", "", "", 80.07}, 
 {"GUM", "Oceania", "Guam", "2020-06-03", 177., 2., 5., 0., 1048.684, 11.85, 
  29.624, 0., "", "", "", "", "", "", "", 63.89, 168783., 304.128, 31.4, 
  9.551, 5.493, "", "", 310.496, 21.52, "", "", "", "", 80.07}, 
 {"GUM", "Oceania", "Guam", "2020-06-04", 179., 2., 5., 0., 1060.533, 11.85, 
  29.624, 0., "", "", "", "", "", "", "", 63.89, 168783., 304.128, 31.4, 
  9.551, 5.493, "", "", 310.496, 21.52, "", "", "", "", 80.07}, 
 {"GUM", "Oceania", "Guam", "2020-06-05", 179., 0., 5., 0., 1060.533, 0., 
  29.624, 0., "", "", "", "", "", "", "", 63.89, 168783., 304.128, 31.4, 
  9.551, 5.493, "", "", 310.496, 21.52, "", "", "", "", 80.07}, 
 {"GUM", "Oceania", "Guam", "2020-06-06", 179., 0., 5., 0., 1060.533, 0., 
  29.624, 0., "", "", "", "", "", "", "", 63.89, 168783., 304.128, 31.4, 
  9.551, 5.493, "", "", 310.496, 21.52, "", "", "", "", 80.07}, 
 {"GUM", "Oceania", "Guam", "2020-06-07", 179., 0., 5., 0., 1060.533, 0., 
  29.624, 0., "", "", "", "", "", "", "", 63.89, 168783., 304.128, 31.4, 
  9.551, 5.493, "", "", 310.496, 21.52, "", "", "", "", 80.07}, 
 {"GUM", "Oceania", "Guam", "2020-06-08", 179., 0., 5., 0., 1060.533, 0., 
  29.624, 0., "", "", "", "", "", "", "", 63.89, 168783., 304.128, 31.4, 
  9.551, 5.493, "", "", 310.496, 21.52, "", "", "", "", 80.07}, 
 {"GUM", "Oceania", "Guam", "2020-06-09", 180., 1., 5., 0., 1066.458, 5.925, 
  29.624, 0., "", "", "", "", "", "", "", 63.89, 168783., 304.128, 31.4, 
  9.551, 5.493, "", "", 310.496, 21.52, "", "", "", "", 80.07}, 
 {"GUM", "Oceania", "Guam", "2020-06-10", 180., 0., 5., 0., 1066.458, 0., 
  29.624, 0., "", "", "", "", "", "", "", 63.89, 168783., 304.128, 31.4, 
  9.551, 5.493, "", "", 310.496, 21.52, "", "", "", "", 80.07}, 
 {"GUM", "Oceania", "Guam", "2020-06-11", 182., 2., 5., 0., 1078.308, 11.85, 
  29.624, 0., "", "", "", "", "", "", "", 63.89, 168783., 304.128, 31.4, 
  9.551, 5.493, "", "", 310.496, 21.52, "", "", "", "", 80.07}, 
 {"GUM", "Oceania", "Guam", "2020-06-12", 182., 0., 5., 0., 1078.308, 0., 
  29.624, 0., "", "", "", "", "", "", "", 63.89, 168783., 304.128, 31.4, 
  9.551, 5.493, "", "", 310.496, 21.52, "", "", "", "", 80.07}, 
 {"GUM", "Oceania", "Guam", "2020-06-13", 185., 3., 5., 0., 1096.082, 17.774, 
  29.624, 0., "", "", "", "", "", "", "", 63.89, 168783., 304.128, 31.4, 
  9.551, 5.493, "", "", 310.496, 21.52, "", "", "", "", 80.07}, 
 {"GUM", "Oceania", "Guam", "2020-06-14", 185., 0., 5., 0., 1096.082, 0., 
  29.624, 0., "", "", "", "", "", "", "", 63.89, 168783., 304.128, 31.4, 
  9.551, 5.493, "", "", 310.496, 21.52, "", "", "", "", 80.07}, 
 {"GUM", "Oceania", "Guam", "2020-06-15", 185., 0., 5., 0., 1096.082, 0., 
  29.624, 0., "", "", "", "", "", "", "", 63.89, 168783., 304.128, 31.4, 
  9.551, 5.493, "", "", 310.496, 21.52, "", "", "", "", 80.07}, 
 {"GUM", "Oceania", "Guam", "2020-06-16", 186., 1., 5., 0., 1102.007, 5.925, 
  29.624, 0., "", "", "", "", "", "", "", 63.89, 168783., 304.128, 31.4, 
  9.551, 5.493, "", "", 310.496, 21.52, "", "", "", "", 80.07}, 
 {"GUM", "Oceania", "Guam", "2020-06-17", 188., 2., 5., 0., 1113.856, 11.85, 
  29.624, 0., "", "", "", "", "", "", "", 63.89, 168783., 304.128, 31.4, 
  9.551, 5.493, "", "", 310.496, 21.52, "", "", "", "", 80.07}, 
 {"GUM", "Oceania", "Guam", "2020-06-18", 192., 4., 5., 0., 1137.555, 23.699, 
  29.624, 0., "", "", "", "", "", "", "", 63.89, 168783., 304.128, 31.4, 
  9.551, 5.493, "", "", 310.496, 21.52, "", "", "", "", 80.07}, 
 {"GUM", "Oceania", "Guam", "2020-06-19", 200., 8., 5., 0., 1184.953, 47.398, 
  29.624, 0., "", "", "", "", "", "", "", 63.89, 168783., 304.128, 31.4, 
  9.551, 5.493, "", "", 310.496, 21.52, "", "", "", "", 80.07}, 
 {"GUM", "Oceania", "Guam", "2020-06-20", 200., 0., 5., 0., 1184.953, 0., 
  29.624, 0., "", "", "", "", "", "", "", 63.89, 168783., 304.128, 31.4, 
  9.551, 5.493, "", "", 310.496, 21.52, "", "", "", "", 80.07}, 
 {"GUM", "Oceania", "Guam", "2020-06-21", 222., 22., 5., 0., 1315.298, 
  130.345, 29.624, 0., "", "", "", "", "", "", "", 63.89, 168783., 304.128, 
  31.4, 9.551, 5.493, "", "", 310.496, 21.52, "", "", "", "", 80.07}, 
 {"GUM", "Oceania", "Guam", "2020-06-22", 222., 0., 5., 0., 1315.298, 0., 
  29.624, 0., "", "", "", "", "", "", "", 63.89, 168783., 304.128, 31.4, 
  9.551, 5.493, "", "", 310.496, 21.52, "", "", "", "", 80.07}, 
 {"GUM", "Oceania", "Guam", "2020-06-23", 225., 3., 5., 0., 1333.073, 17.774, 
  29.624, 0., "", "", "", "", "", "", "", 63.89, 168783., 304.128, 31.4, 
  9.551, 5.493, "", "", 310.496, 21.52, "", "", "", "", 80.07}, 
 {"GUM", "Oceania", "Guam", "2020-06-24", 226., 1., 5., 0., 1338.997, 5.925, 
  29.624, 0., "", "", "", "", "", "", "", 63.89, 168783., 304.128, 31.4, 
  9.551, 5.493, "", "", 310.496, 21.52, "", "", "", "", 80.07}, 
 {"GUM", "Oceania", "Guam", "2020-06-25", 231., 5., 5., 0., 1368.621, 29.624, 
  29.624, 0., "", "", "", "", "", "", "", 63.89, 168783., 304.128, 31.4, 
  9.551, 5.493, "", "", 310.496, 21.52, "", "", "", "", 80.07}, 
 {"GUM", "Oceania", "Guam", "2020-06-26", 247., 16., 5., 0., 1463.418, 
  94.796, 29.624, 0., "", "", "", "", "", "", "", 63.89, 168783., 304.128, 
  31.4, 9.551, 5.493, "", "", 310.496, 21.52, "", "", "", "", 80.07}, 
 {"GUM", "Oceania", "Guam", "2020-06-27", 248., 1., 5., 0., 1469.342, 5.925, 
  29.624, 0., "", "", "", "", "", "", "", 63.89, 168783., 304.128, 31.4, 
  9.551, 5.493, "", "", 310.496, 21.52, "", "", "", "", 80.07}, 
 {"GUM", "Oceania", "Guam", "2020-06-28", 248., 0., 5., 0., 1469.342, 0., 
  29.624, 0., "", "", "", "", "", "", "", 63.89, 168783., 304.128, 31.4, 
  9.551, 5.493, "", "", 310.496, 21.52, "", "", "", "", 80.07}, 
 {"GUM", "Oceania", "Guam", "2020-06-29", 253., 5., 5., 0., 1498.966, 29.624, 
  29.624, 0., "", "", "", "", "", "", "", 63.89, 168783., 304.128, 31.4, 
  9.551, 5.493, "", "", 310.496, 21.52, "", "", "", "", 80.07}, 
 {"GUM", "Oceania", "Guam", "2020-06-30", 257., 4., 5., 0., 1522.665, 23.699, 
  29.624, 0., "", "", "", "", "", "", "", 63.89, 168783., 304.128, 31.4, 
  9.551, 5.493, "", "", 310.496, 21.52, "", "", "", "", 80.07}, 
 {"GUM", "Oceania", "Guam", "2020-07-01", 267., 10., 5., 0., 1581.913, 
  59.248, 29.624, 0., "", "", "", "", "", "", "", 63.89, 168783., 304.128, 
  31.4, 9.551, 5.493, "", "", 310.496, 21.52, "", "", "", "", 80.07}, 
 {"GUM", "Oceania", "Guam", "2020-07-02", 280., 13., 5., 0., 1658.935, 
  77.022, 29.624, 0., "", "", "", "", "", "", "", 63.89, 168783., 304.128, 
  31.4, 9.551, 5.493, "", "", 310.496, 21.52, "", "", "", "", 80.07}, 
 {"GUM", "Oceania", "Guam", "2020-07-03", 286., 6., 5., 0., 1694.483, 35.549, 
  29.624, 0., "", "", "", "", "", "", "", "", 168783., 304.128, 31.4, 9.551, 
  5.493, "", "", 310.496, 21.52, "", "", "", "", 80.07}, 
 {"GUM", "Oceania", "Guam", "2020-07-04", 288., 2., 5., 0., 1706.333, 11.85, 
  29.624, 0., "", "", "", "", "", "", "", "", 168783., 304.128, 31.4, 9.551, 
  5.493, "", "", 310.496, 21.52, "", "", "", "", 80.07}, 
 {"GUM", "Oceania", "Guam", "2020-07-05", 288., 0., 5., 0., 1706.333, 0., 
  29.624, 0., "", "", "", "", "", "", "", "", 168783., 304.128, 31.4, 9.551, 
  5.493, "", "", 310.496, 21.52, "", "", "", "", 80.07}, 
 {"GUM", "Oceania", "Guam", "2020-07-06", 301., 13., 5., 0., 1783.355, 
  77.022, 29.624, 0., "", "", "", "", "", "", "", "", 168783., 304.128, 31.4, 
  9.551, 5.493, "", "", 310.496, 21.52, "", "", "", "", 80.07}, 
 {"GUM", "Oceania", "Guam", "2020-07-07", 303., 2., 5., 0., 1795.204, 11.85, 
  29.624, 0., "", "", "", "", "", "", "", "", 168783., 304.128, 31.4, 9.551, 
  5.493, "", "", 310.496, 21.52, "", "", "", "", 80.07}, 
 {"GUM", "Oceania", "Guam", "2020-07-08", 303., 0., 5., 0., 1795.204, 0., 
  29.624, 0., "", "", "", "", "", "", "", "", 168783., 304.128, 31.4, 9.551, 
  5.493, "", "", 310.496, 21.52, "", "", "", "", 80.07}, 
 {"GTM", "North America", "Guatemala", "2020-03-15", 1., 1., 0., 0., 0.056, 
  0.056, 0., 0., "", "", "", "", "", "", "", 41.67, 1.7915567*^7, 157.834, 
  22.9, 4.694, 3.016, 7423.808, 8.7, 155.898, 10.18, "", "", 76.665, 0.6, 
  74.3}, {"GTM", "North America", "Guatemala", "2020-03-16", 1., 0., 1., 1., 
  0.056, 0., 0.056, 0.056, "", "", "", "", "", "", "", 52.78, 1.7915567*^7, 
  157.834, 22.9, 4.694, 3.016, 7423.808, 8.7, 155.898, 10.18, "", "", 76.665, 
  0.6, 74.3}, {"GTM", "North America", "Guatemala", "2020-03-17", 6., 5., 1., 
  0., 0.335, 0.279, 0.056, 0., "", "", "", "", "", "", "", 83.33, 
  1.7915567*^7, 157.834, 22.9, 4.694, 3.016, 7423.808, 8.7, 155.898, 10.18, 
  "", "", 76.665, 0.6, 74.3}, {"GTM", "North America", "Guatemala", 
  "2020-03-18", 6., 0., 1., 0., 0.335, 0., 0.056, 0., "", "", "", "", "", "", 
  "", 83.33, 1.7915567*^7, 157.834, 22.9, 4.694, 3.016, 7423.808, 8.7, 
  155.898, 10.18, "", "", 76.665, 0.6, 74.3}, 
 {"GTM", "North America", "Guatemala", "2020-03-19", 8., 2., 1., 0., 0.447, 
  0.112, 0.056, 0., "", "", "", "", "", "", "", 83.33, 1.7915567*^7, 157.834, 
  22.9, 4.694, 3.016, 7423.808, 8.7, 155.898, 10.18, "", "", 76.665, 0.6, 
  74.3}, {"GTM", "North America", "Guatemala", "2020-03-20", 9., 1., 1., 0., 
  0.502, 0.056, 0.056, 0., "", "", "", "", "", "", "", 83.33, 1.7915567*^7, 
  157.834, 22.9, 4.694, 3.016, 7423.808, 8.7, 155.898, 10.18, "", "", 76.665, 
  0.6, 74.3}, {"GTM", "North America", "Guatemala", "2020-03-21", 13., 4., 
  1., 0., 0.726, 0.223, 0.056, 0., "", "", "", "", "", "", "", 83.33, 
  1.7915567*^7, 157.834, 22.9, 4.694, 3.016, 7423.808, 8.7, 155.898, 10.18, 
  "", "", 76.665, 0.6, 74.3}, {"GTM", "North America", "Guatemala", 
  "2020-03-22", 17., 4., 1., 0., 0.949, 0.223, 0.056, 0., "", "", "", "", "", 
  "", "", 93.52, 1.7915567*^7, 157.834, 22.9, 4.694, 3.016, 7423.808, 8.7, 
  155.898, 10.18, "", "", 76.665, 0.6, 74.3}, 
 {"GTM", "North America", "Guatemala", "2020-03-23", 19., 2., 1., 0., 1.061, 
  0.112, 0.056, 0., "", "", "", "", "", "", "", 93.52, 1.7915567*^7, 157.834, 
  22.9, 4.694, 3.016, 7423.808, 8.7, 155.898, 10.18, "", "", 76.665, 0.6, 
  74.3}, {"GTM", "North America", "Guatemala", "2020-03-24", 20., 1., 1., 0., 
  1.116, 0.056, 0.056, 0., "", "", "", "", "", "", "", 93.52, 1.7915567*^7, 
  157.834, 22.9, 4.694, 3.016, 7423.808, 8.7, 155.898, 10.18, "", "", 76.665, 
  0.6, 74.3}, {"GTM", "North America", "Guatemala", "2020-03-25", 21., 1., 
  1., 0., 1.172, 0.056, 0.056, 0., "", "", "", "", "", "", "", 93.52, 
  1.7915567*^7, 157.834, 22.9, 4.694, 3.016, 7423.808, 8.7, 155.898, 10.18, 
  "", "", 76.665, 0.6, 74.3}, {"GTM", "North America", "Guatemala", 
  "2020-03-26", 24., 3., 1., 0., 1.34, 0.167, 0.056, 0., "", "", "", "", "", 
  "", "", 93.52, 1.7915567*^7, 157.834, 22.9, 4.694, 3.016, 7423.808, 8.7, 
  155.898, 10.18, "", "", 76.665, 0.6, 74.3}, 
 {"GTM", "North America", "Guatemala", "2020-03-27", 25., 1., 1., 0., 1.395, 
  0.056, 0.056, 0., "", "", "", "", "", "", "", 93.52, 1.7915567*^7, 157.834, 
  22.9, 4.694, 3.016, 7423.808, 8.7, 155.898, 10.18, "", "", 76.665, 0.6, 
  74.3}, {"GTM", "North America", "Guatemala", "2020-03-28", 32., 7., 1., 0., 
  1.786, 0.391, 0.056, 0., "", "", "", "", "", "", "", 93.52, 1.7915567*^7, 
  157.834, 22.9, 4.694, 3.016, 7423.808, 8.7, 155.898, 10.18, "", "", 76.665, 
  0.6, 74.3}, {"GTM", "North America", "Guatemala", "2020-03-29", 34., 2., 
  1., 0., 1.898, 0.112, 0.056, 0., "", "", "", "", "", "", "", 93.52, 
  1.7915567*^7, 157.834, 22.9, 4.694, 3.016, 7423.808, 8.7, 155.898, 10.18, 
  "", "", 76.665, 0.6, 74.3}, {"GTM", "North America", "Guatemala", 
  "2020-03-30", 36., 2., 1., 0., 2.009, 0.112, 0.056, 0., "", "", "", "", "", 
  "", "", 93.52, 1.7915567*^7, 157.834, 22.9, 4.694, 3.016, 7423.808, 8.7, 
  155.898, 10.18, "", "", 76.665, 0.6, 74.3}, 
 {"GTM", "North America", "Guatemala", "2020-03-31", 36., 0., 1., 0., 2.009, 
  0., 0.056, 0., "", "", "", "", "", "", "", 93.52, 1.7915567*^7, 157.834, 
  22.9, 4.694, 3.016, 7423.808, 8.7, 155.898, 10.18, "", "", 76.665, 0.6, 
  74.3}, {"GTM", "North America", "Guatemala", "2020-04-01", 38., 2., 1., 0., 
  2.121, 0.112, 0.056, 0., "", "", "", "", "", "", "", 93.52, 1.7915567*^7, 
  157.834, 22.9, 4.694, 3.016, 7423.808, 8.7, 155.898, 10.18, "", "", 76.665, 
  0.6, 74.3}, {"GTM", "North America", "Guatemala", "2020-04-02", 46., 8., 
  1., 0., 2.568, 0.447, 0.056, 0., "", "", "", "", "", "", "", 93.52, 
  1.7915567*^7, 157.834, 22.9, 4.694, 3.016, 7423.808, 8.7, 155.898, 10.18, 
  "", "", 76.665, 0.6, 74.3}, {"GTM", "North America", "Guatemala", 
  "2020-04-03", 47., 1., 1., 0., 2.623, 0.056, 0.056, 0., "", "", "", "", "", 
  "", "", 93.52, 1.7915567*^7, 157.834, 22.9, 4.694, 3.016, 7423.808, 8.7, 
  155.898, 10.18, "", "", 76.665, 0.6, 74.3}, 
 {"GTM", "North America", "Guatemala", "2020-04-04", 50., 3., 1., 0., 2.791, 
  0.167, 0.056, 0., "", "", "", "", "", "", "", 93.52, 1.7915567*^7, 157.834, 
  22.9, 4.694, 3.016, 7423.808, 8.7, 155.898, 10.18, "", "", 76.665, 0.6, 
  74.3}, {"GTM", "North America", "Guatemala", "2020-04-05", 61., 11., 2., 
  1., 3.405, 0.614, 0.112, 0.056, "", "", "", "", "", "", "", 93.52, 
  1.7915567*^7, 157.834, 22.9, 4.694, 3.016, 7423.808, 8.7, 155.898, 10.18, 
  "", "", 76.665, 0.6, 74.3}, {"GTM", "North America", "Guatemala", 
  "2020-04-06", 70., 9., 3., 1., 3.907, 0.502, 0.167, 0.056, "", "", "", "", 
  "", "", "", 93.52, 1.7915567*^7, 157.834, 22.9, 4.694, 3.016, 7423.808, 
  8.7, 155.898, 10.18, "", "", 76.665, 0.6, 74.3}, 
 {"GTM", "North America", "Guatemala", "2020-04-07", 74., 4., 3., 0., 4.13, 
  0.223, 0.167, 0., "", "", "", "", "", "", "", 93.52, 1.7915567*^7, 157.834, 
  22.9, 4.694, 3.016, 7423.808, 8.7, 155.898, 10.18, "", "", 76.665, 0.6, 
  74.3}, {"GTM", "North America", "Guatemala", "2020-04-08", 80., 6., 3., 0., 
  4.465, 0.335, 0.167, 0., "", "", "", "", "", "", "", 93.52, 1.7915567*^7, 
  157.834, 22.9, 4.694, 3.016, 7423.808, 8.7, 155.898, 10.18, "", "", 76.665, 
  0.6, 74.3}, {"GTM", "North America", "Guatemala", "2020-04-09", 87., 7., 
  3., 0., 4.856, 0.391, 0.167, 0., "", "", "", "", "", "", "", 93.52, 
  1.7915567*^7, 157.834, 22.9, 4.694, 3.016, 7423.808, 8.7, 155.898, 10.18, 
  "", "", 76.665, 0.6, 74.3}, {"GTM", "North America", "Guatemala", 
  "2020-04-10", 126., 39., 3., 0., 7.033, 2.177, 0.167, 0., "", "", "", "", 
  "", "", "", 93.52, 1.7915567*^7, 157.834, 22.9, 4.694, 3.016, 7423.808, 
  8.7, 155.898, 10.18, "", "", 76.665, 0.6, 74.3}, 
 {"GTM", "North America", "Guatemala", "2020-04-11", 137., 11., 3., 0., 
  7.647, 0.614, 0.167, 0., "", "", "", "", "", "", "", 93.52, 1.7915567*^7, 
  157.834, 22.9, 4.694, 3.016, 7423.808, 8.7, 155.898, 10.18, "", "", 76.665, 
  0.6, 74.3}, {"GTM", "North America", "Guatemala", "2020-04-12", 153., 16., 
  3., 0., 8.54, 0.893, 0.167, 0., "", "", "", "", "", "", "", 93.52, 
  1.7915567*^7, 157.834, 22.9, 4.694, 3.016, 7423.808, 8.7, 155.898, 10.18, 
  "", "", 76.665, 0.6, 74.3}, {"GTM", "North America", "Guatemala", 
  "2020-04-13", 156., 3., 5., 2., 8.708, 0.167, 0.279, 0.112, "", "", "", "", 
  "", "", "", 93.52, 1.7915567*^7, 157.834, 22.9, 4.694, 3.016, 7423.808, 
  8.7, 155.898, 10.18, "", "", 76.665, 0.6, 74.3}, 
 {"GTM", "North America", "Guatemala", "2020-04-14", 167., 11., 5., 0., 
  9.322, 0.614, 0.279, 0., "", "", "", "", "", "", "", 93.52, 1.7915567*^7, 
  157.834, 22.9, 4.694, 3.016, 7423.808, 8.7, 155.898, 10.18, "", "", 76.665, 
  0.6, 74.3}, {"GTM", "North America", "Guatemala", "2020-04-15", 180., 13., 
  5., 0., 10.047, 0.726, 0.279, 0., "", "", "", "", "", "", "", 93.52, 
  1.7915567*^7, 157.834, 22.9, 4.694, 3.016, 7423.808, 8.7, 155.898, 10.18, 
  "", "", 76.665, 0.6, 74.3}, {"GTM", "North America", "Guatemala", 
  "2020-04-16", 196., 16., 5., 0., 10.94, 0.893, 0.279, 0., "", "", "", "", 
  "", "", "", 93.52, 1.7915567*^7, 157.834, 22.9, 4.694, 3.016, 7423.808, 
  8.7, 155.898, 10.18, "", "", 76.665, 0.6, 74.3}, 
 {"GTM", "North America", "Guatemala", "2020-04-17", 214., 18., 7., 2., 
  11.945, 1.005, 0.391, 0.112, "", "", "", "", "", "", "", 93.52, 
  1.7915567*^7, 157.834, 22.9, 4.694, 3.016, 7423.808, 8.7, 155.898, 10.18, 
  "", "", 76.665, 0.6, 74.3}, {"GTM", "North America", "Guatemala", 
  "2020-04-18", 235., 21., 7., 0., 13.117, 1.172, 0.391, 0., "", "", "", "", 
  "", "", "", 96.3, 1.7915567*^7, 157.834, 22.9, 4.694, 3.016, 7423.808, 8.7, 
  155.898, 10.18, "", "", 76.665, 0.6, 74.3}, 
 {"GTM", "North America", "Guatemala", "2020-04-19", 257., 22., 7., 0., 
  14.345, 1.228, 0.391, 0., "", "", "", "", "", "", "", 96.3, 1.7915567*^7, 
  157.834, 22.9, 4.694, 3.016, 7423.808, 8.7, 155.898, 10.18, "", "", 76.665, 
  0.6, 74.3}, {"GTM", "North America", "Guatemala", "2020-04-20", 289., 32., 
  7., 0., 16.131, 1.786, 0.391, 0., "", "", "", "", "", "", "", 96.3, 
  1.7915567*^7, 157.834, 22.9, 4.694, 3.016, 7423.808, 8.7, 155.898, 10.18, 
  "", "", 76.665, 0.6, 74.3}, {"GTM", "North America", "Guatemala", 
  "2020-04-21", 294., 5., 7., 0., 16.41, 0.279, 0.391, 0., "", "", "", "", 
  "", "", "", 96.3, 1.7915567*^7, 157.834, 22.9, 4.694, 3.016, 7423.808, 8.7, 
  155.898, 10.18, "", "", 76.665, 0.6, 74.3}, 
 {"GTM", "North America", "Guatemala", "2020-04-22", 316., 22., 8., 1., 
  17.638, 1.228, 0.447, 0.056, "", "", "", "", "", "", "", 96.3, 
  1.7915567*^7, 157.834, 22.9, 4.694, 3.016, 7423.808, 8.7, 155.898, 10.18, 
  "", "", 76.665, 0.6, 74.3}, {"GTM", "North America", "Guatemala", 
  "2020-04-23", 342., 26., 10., 2., 19.09, 1.451, 0.558, 0.112, "", "", "", 
  "", "", "", "", 96.3, 1.7915567*^7, 157.834, 22.9, 4.694, 3.016, 7423.808, 
  8.7, 155.898, 10.18, "", "", 76.665, 0.6, 74.3}, 
 {"GTM", "North America", "Guatemala", "2020-04-24", 384., 42., 11., 1., 
  21.434, 2.344, 0.614, 0.056, "", "", "", "", "", "", "", 96.3, 
  1.7915567*^7, 157.834, 22.9, 4.694, 3.016, 7423.808, 8.7, 155.898, 10.18, 
  "", "", 76.665, 0.6, 74.3}, {"GTM", "North America", "Guatemala", 
  "2020-04-25", 430., 46., 11., 0., 24.001, 2.568, 0.614, 0., "", "", "", "", 
  "", "", "", 96.3, 1.7915567*^7, 157.834, 22.9, 4.694, 3.016, 7423.808, 8.7, 
  155.898, 10.18, "", "", 76.665, 0.6, 74.3}, 
 {"GTM", "North America", "Guatemala", "2020-04-26", 473., 43., 13., 2., 
  26.402, 2.4, 0.726, 0.112, "", "", "", "", "", "", "", 96.3, 1.7915567*^7, 
  157.834, 22.9, 4.694, 3.016, 7423.808, 8.7, 155.898, 10.18, "", "", 76.665, 
  0.6, 74.3}, {"GTM", "North America", "Guatemala", "2020-04-27", 500., 27., 
  15., 2., 27.909, 1.507, 0.837, 0.112, "", "", "", "", "", "", "", 96.3, 
  1.7915567*^7, 157.834, 22.9, 4.694, 3.016, 7423.808, 8.7, 155.898, 10.18, 
  "", "", 76.665, 0.6, 74.3}, {"GTM", "North America", "Guatemala", 
  "2020-04-28", 530., 30., 15., 0., 29.583, 1.675, 0.837, 0., "", "", "", "", 
  "", "", "", 96.3, 1.7915567*^7, 157.834, 22.9, 4.694, 3.016, 7423.808, 8.7, 
  155.898, 10.18, "", "", 76.665, 0.6, 74.3}, 
 {"GTM", "North America", "Guatemala", "2020-04-29", 557., 27., 16., 1., 
  31.09, 1.507, 0.893, 0.056, "", "", "", "", "", "", "", 96.3, 1.7915567*^7, 
  157.834, 22.9, 4.694, 3.016, 7423.808, 8.7, 155.898, 10.18, "", "", 76.665, 
  0.6, 74.3}, {"GTM", "North America", "Guatemala", "2020-04-30", 585., 28., 
  16., 0., 32.653, 1.563, 0.893, 0., "", "", "", "", "", "", "", 96.3, 
  1.7915567*^7, 157.834, 22.9, 4.694, 3.016, 7423.808, 8.7, 155.898, 10.18, 
  "", "", 76.665, 0.6, 74.3}, {"GTM", "North America", "Guatemala", 
  "2020-05-01", 599., 14., 16., 0., 33.435, 0.781, 0.893, 0., "", "", "", "", 
  "", "", "", 96.3, 1.7915567*^7, 157.834, 22.9, 4.694, 3.016, 7423.808, 8.7, 
  155.898, 10.18, "", "", 76.665, 0.6, 74.3}, 
 {"GTM", "North America", "Guatemala", "2020-05-02", 644., 45., 16., 0., 
  35.946, 2.512, 0.893, 0., "", "", "", "", "", "", "", 96.3, 1.7915567*^7, 
  157.834, 22.9, 4.694, 3.016, 7423.808, 8.7, 155.898, 10.18, "", "", 76.665, 
  0.6, 74.3}, {"GTM", "North America", "Guatemala", "2020-05-03", 688., 44., 
  17., 1., 38.402, 2.456, 0.949, 0.056, "", "", "", "", "", "", "", 96.3, 
  1.7915567*^7, 157.834, 22.9, 4.694, 3.016, 7423.808, 8.7, 155.898, 10.18, 
  "", "", 76.665, 0.6, 74.3}, {"GTM", "North America", "Guatemala", 
  "2020-05-04", 703., 15., 17., 0., 39.24, 0.837, 0.949, 0., "", "", "", "", 
  "", "", "", 96.3, 1.7915567*^7, 157.834, 22.9, 4.694, 3.016, 7423.808, 8.7, 
  155.898, 10.18, "", "", 76.665, 0.6, 74.3}, 
 {"GTM", "North America", "Guatemala", "2020-05-05", 730., 27., 19., 2., 
  40.747, 1.507, 1.061, 0.112, "", "", "", "", "", "", "", 96.3, 
  1.7915567*^7, 157.834, 22.9, 4.694, 3.016, 7423.808, 8.7, 155.898, 10.18, 
  "", "", 76.665, 0.6, 74.3}, {"GTM", "North America", "Guatemala", 
  "2020-05-06", 763., 33., 19., 0., 42.589, 1.842, 1.061, 0., "", "", "", "", 
  "", "", "", 96.3, 1.7915567*^7, 157.834, 22.9, 4.694, 3.016, 7423.808, 8.7, 
  155.898, 10.18, "", "", 76.665, 0.6, 74.3}, 
 {"GTM", "North America", "Guatemala", "2020-05-07", 798., 35., 21., 2., 
  44.542, 1.954, 1.172, 0.112, "", "", "", "", "", "", "", 96.3, 
  1.7915567*^7, 157.834, 22.9, 4.694, 3.016, 7423.808, 8.7, 155.898, 10.18, 
  "", "", 76.665, 0.6, 74.3}, {"GTM", "North America", "Guatemala", 
  "2020-05-08", 832., 34., 23., 2., 46.44, 1.898, 1.284, 0.112, "", "", "", 
  "", "", "", "", 96.3, 1.7915567*^7, 157.834, 22.9, 4.694, 3.016, 7423.808, 
  8.7, 155.898, 10.18, "", "", 76.665, 0.6, 74.3}, 
 {"GTM", "North America", "Guatemala", "2020-05-09", 900., 68., 24., 1., 
  50.236, 3.796, 1.34, 0.056, "", "", "", "", "", "", "", 96.3, 1.7915567*^7, 
  157.834, 22.9, 4.694, 3.016, 7423.808, 8.7, 155.898, 10.18, "", "", 76.665, 
  0.6, 74.3}, {"GTM", "North America", "Guatemala", "2020-05-10", 967., 67., 
  24., 0., 53.975, 3.74, 1.34, 0., "", "", "", "", "", "", "", 96.3, 
  1.7915567*^7, 157.834, 22.9, 4.694, 3.016, 7423.808, 8.7, 155.898, 10.18, 
  "", "", 76.665, 0.6, 74.3}, {"GTM", "North America", "Guatemala", 
  "2020-05-11", 1052., 85., 26., 2., 58.72, 4.744, 1.451, 0.112, "", "", "", 
  "", "", "", "", 96.3, 1.7915567*^7, 157.834, 22.9, 4.694, 3.016, 7423.808, 
  8.7, 155.898, 10.18, "", "", 76.665, 0.6, 74.3}, 
 {"GTM", "North America", "Guatemala", "2020-05-12", 1114., 62., 26., 0., 
  62.181, 3.461, 1.451, 0., "", "", "", "", "", "", "", 96.3, 1.7915567*^7, 
  157.834, 22.9, 4.694, 3.016, 7423.808, 8.7, 155.898, 10.18, "", "", 76.665, 
  0.6, 74.3}, {"GTM", "North America", "Guatemala", "2020-05-13", 1199., 85., 
  27., 1., 66.925, 4.744, 1.507, 0.056, "", "", "", "", "", "", "", 96.3, 
  1.7915567*^7, 157.834, 22.9, 4.694, 3.016, 7423.808, 8.7, 155.898, 10.18, 
  "", "", 76.665, 0.6, 74.3}, {"GTM", "North America", "Guatemala", 
  "2020-05-14", 1342., 143., 29., 2., 74.907, 7.982, 1.619, 0.112, "", "", 
  "", "", "", "", "", 96.3, 1.7915567*^7, 157.834, 22.9, 4.694, 3.016, 
  7423.808, 8.7, 155.898, 10.18, "", "", 76.665, 0.6, 74.3}, 
 {"GTM", "North America", "Guatemala", "2020-05-15", 1518., 176., 29., 0., 
  84.731, 9.824, 1.619, 0., "", "", "", "", "", "", "", 96.3, 1.7915567*^7, 
  157.834, 22.9, 4.694, 3.016, 7423.808, 8.7, 155.898, 10.18, "", "", 76.665, 
  0.6, 74.3}, {"GTM", "North America", "Guatemala", "2020-05-16", 1643., 
  125., 30., 1., 91.708, 6.977, 1.675, 0.056, "", "", "", "", "", "", "", 
  96.3, 1.7915567*^7, 157.834, 22.9, 4.694, 3.016, 7423.808, 8.7, 155.898, 
  10.18, "", "", 76.665, 0.6, 74.3}, {"GTM", "North America", "Guatemala", 
  "2020-05-17", 1763., 120., 33., 3., 98.406, 6.698, 1.842, 0.167, "", "", 
  "", "", "", "", "", 96.3, 1.7915567*^7, 157.834, 22.9, 4.694, 3.016, 
  7423.808, 8.7, 155.898, 10.18, "", "", 76.665, 0.6, 74.3}, 
 {"GTM", "North America", "Guatemala", "2020-05-18", 1912., 149., 35., 2., 
  106.723, 8.317, 1.954, 0.112, "", "", "", "", "", "", "", 96.3, 
  1.7915567*^7, 157.834, 22.9, 4.694, 3.016, 7423.808, 8.7, 155.898, 10.18, 
  "", "", 76.665, 0.6, 74.3}, {"GTM", "North America", "Guatemala", 
  "2020-05-19", 2001., 89., 38., 3., 111.691, 4.968, 2.121, 0.167, "", "", 
  "", "", "", "", "", 96.3, 1.7915567*^7, 157.834, 22.9, 4.694, 3.016, 
  7423.808, 8.7, 155.898, 10.18, "", "", 76.665, 0.6, 74.3}, 
 {"GTM", "North America", "Guatemala", "2020-05-20", 2133., 132., 43., 5., 
  119.058, 7.368, 2.4, 0.279, "", "", "", "", "", "", "", 96.3, 1.7915567*^7, 
  157.834, 22.9, 4.694, 3.016, 7423.808, 8.7, 155.898, 10.18, "", "", 76.665, 
  0.6, 74.3}, {"GTM", "North America", "Guatemala", "2020-05-21", 2265., 
  132., 45., 2., 126.426, 7.368, 2.512, 0.112, "", "", "", "", "", "", "", 
  96.3, 1.7915567*^7, 157.834, 22.9, 4.694, 3.016, 7423.808, 8.7, 155.898, 
  10.18, "", "", 76.665, 0.6, 74.3}, {"GTM", "North America", "Guatemala", 
  "2020-05-22", 2512., 247., 48., 3., 140.213, 13.787, 2.679, 0.167, "", "", 
  "", "", "", "", "", 96.3, 1.7915567*^7, 157.834, 22.9, 4.694, 3.016, 
  7423.808, 8.7, 155.898, 10.18, "", "", 76.665, 0.6, 74.3}, 
 {"GTM", "North America", "Guatemala", "2020-05-23", 2743., 231., 51., 3., 
  153.107, 12.894, 2.847, 0.167, "", "", "", "", "", "", "", 96.3, 
  1.7915567*^7, 157.834, 22.9, 4.694, 3.016, 7423.808, 8.7, 155.898, 10.18, 
  "", "", 76.665, 0.6, 74.3}, {"GTM", "North America", "Guatemala", 
  "2020-05-24", 3054., 311., 55., 4., 170.466, 17.359, 3.07, 0.223, "", "", 
  "", "", "", "", "", 96.3, 1.7915567*^7, 157.834, 22.9, 4.694, 3.016, 
  7423.808, 8.7, 155.898, 10.18, "", "", 76.665, 0.6, 74.3}, 
 {"GTM", "North America", "Guatemala", "2020-05-25", 3424., 370., 58., 3., 
  191.119, 20.652, 3.237, 0.167, "", "", "", "", "", "", "", 96.3, 
  1.7915567*^7, 157.834, 22.9, 4.694, 3.016, 7423.808, 8.7, 155.898, 10.18, 
  "", "", 76.665, 0.6, 74.3}, {"GTM", "North America", "Guatemala", 
  "2020-05-26", 3760., 336., 59., 1., 209.873, 18.755, 3.293, 0.056, "", "", 
  "", "", "", "", "", 96.3, 1.7915567*^7, 157.834, 22.9, 4.694, 3.016, 
  7423.808, 8.7, 155.898, 10.18, "", "", 76.665, 0.6, 74.3}, 
 {"GTM", "North America", "Guatemala", "2020-05-27", 3954., 194., 63., 4., 
  220.702, 10.829, 3.516, 0.223, "", "", "", "", "", "", "", 96.3, 
  1.7915567*^7, 157.834, 22.9, 4.694, 3.016, 7423.808, 8.7, 155.898, 10.18, 
  "", "", 76.665, 0.6, 74.3}, {"GTM", "North America", "Guatemala", 
  "2020-05-28", 4145., 191., 68., 5., 231.363, 10.661, 3.796, 0.279, "", "", 
  "", "", "", "", "", 96.3, 1.7915567*^7, 157.834, 22.9, 4.694, 3.016, 
  7423.808, 8.7, 155.898, 10.18, "", "", 76.665, 0.6, 74.3}, 
 {"GTM", "North America", "Guatemala", "2020-05-29", 4348., 203., 80., 12., 
  242.694, 11.331, 4.465, 0.67, "", "", "", "", "", "", "", 96.3, 
  1.7915567*^7, 157.834, 22.9, 4.694, 3.016, 7423.808, 8.7, 155.898, 10.18, 
  "", "", 76.665, 0.6, 74.3}, {"GTM", "North America", "Guatemala", 
  "2020-05-30", 4607., 259., 90., 10., 257.151, 14.457, 5.024, 0.558, "", "", 
  "", "", "", "", "", 96.3, 1.7915567*^7, 157.834, 22.9, 4.694, 3.016, 
  7423.808, 8.7, 155.898, 10.18, "", "", 76.665, 0.6, 74.3}, 
 {"GTM", "North America", "Guatemala", "2020-05-31", 4739., 132., 102., 12., 
  264.519, 7.368, 5.693, 0.67, "", "", "", "", "", "", "", 96.3, 
  1.7915567*^7, 157.834, 22.9, 4.694, 3.016, 7423.808, 8.7, 155.898, 10.18, 
  "", "", 76.665, 0.6, 74.3}, {"GTM", "North America", "Guatemala", 
  "2020-06-01", 5087., 348., 108., 6., 283.943, 19.424, 6.028, 0.335, "", "", 
  "", "", "", "", "", 96.3, 1.7915567*^7, 157.834, 22.9, 4.694, 3.016, 
  7423.808, 8.7, 155.898, 10.18, "", "", 76.665, 0.6, 74.3}, 
 {"GTM", "North America", "Guatemala", "2020-06-02", 5336., 249., 116., 8., 
  297.842, 13.899, 6.475, 0.447, "", "", "", "", "", "", "", 96.3, 
  1.7915567*^7, 157.834, 22.9, 4.694, 3.016, 7423.808, 8.7, 155.898, 10.18, 
  "", "", 76.665, 0.6, 74.3}, {"GTM", "North America", "Guatemala", 
  "2020-06-03", 5586., 250., 123., 7., 311.796, 13.954, 6.866, 0.391, "", "", 
  "", "", "", "", "", 96.3, 1.7915567*^7, 157.834, 22.9, 4.694, 3.016, 
  7423.808, 8.7, 155.898, 10.18, "", "", 76.665, 0.6, 74.3}, 
 {"GTM", "North America", "Guatemala", "2020-06-04", 5760., 174., 143., 20., 
  321.508, 9.712, 7.982, 1.116, "", "", "", "", "", "", "", 96.3, 
  1.7915567*^7, 157.834, 22.9, 4.694, 3.016, 7423.808, 8.7, 155.898, 10.18, 
  "", "", 76.665, 0.6, 74.3}, {"GTM", "North America", "Guatemala", 
  "2020-06-05", 6154., 394., 158., 15., 343.5, 21.992, 8.819, 0.837, "", "", 
  "", "", "", "", "", 96.3, 1.7915567*^7, 157.834, 22.9, 4.694, 3.016, 
  7423.808, 8.7, 155.898, 10.18, "", "", 76.665, 0.6, 74.3}, 
 {"GTM", "North America", "Guatemala", "2020-06-06", 6485., 331., 216., 58., 
  361.976, 18.476, 12.057, 3.237, "", "", "", "", "", "", "", 96.3, 
  1.7915567*^7, 157.834, 22.9, 4.694, 3.016, 7423.808, 8.7, 155.898, 10.18, 
  "", "", 76.665, 0.6, 74.3}, {"GTM", "North America", "Guatemala", 
  "2020-06-07", 6792., 307., 230., 14., 379.112, 17.136, 12.838, 0.781, "", 
  "", "", "", "", "", "", 96.3, 1.7915567*^7, 157.834, 22.9, 4.694, 3.016, 
  7423.808, 8.7, 155.898, 10.18, "", "", 76.665, 0.6, 74.3}, 
 {"GTM", "North America", "Guatemala", "2020-06-08", 7055., 263., 252., 22., 
  393.792, 14.68, 14.066, 1.228, "", "", "", "", "", "", "", 96.3, 
  1.7915567*^7, 157.834, 22.9, 4.694, 3.016, 7423.808, 8.7, 155.898, 10.18, 
  "", "", 76.665, 0.6, 74.3}, {"GTM", "North America", "Guatemala", 
  "2020-06-09", 7502., 447., 267., 15., 418.742, 24.95, 14.903, 0.837, "", 
  "", "", "", "", "", "", 96.3, 1.7915567*^7, 157.834, 22.9, 4.694, 3.016, 
  7423.808, 8.7, 155.898, 10.18, "", "", 76.665, 0.6, 74.3}, 
 {"GTM", "North America", "Guatemala", "2020-06-10", 7866., 364., 289., 22., 
  439.06, 20.318, 16.131, 1.228, "", "", "", "", "", "", "", 96.3, 
  1.7915567*^7, 157.834, 22.9, 4.694, 3.016, 7423.808, 8.7, 155.898, 10.18, 
  "", "", 76.665, 0.6, 74.3}, {"GTM", "North America", "Guatemala", 
  "2020-06-11", 8221., 355., 316., 27., 458.875, 19.815, 17.638, 1.507, "", 
  "", "", "", "", "", "", 96.3, 1.7915567*^7, 157.834, 22.9, 4.694, 3.016, 
  7423.808, 8.7, 155.898, 10.18, "", "", 76.665, 0.6, 74.3}, 
 {"GTM", "North America", "Guatemala", "2020-06-12", 8561., 340., 334., 18., 
  477.853, 18.978, 18.643, 1.005, "", "", "", "", "", "", "", 96.3, 
  1.7915567*^7, 157.834, 22.9, 4.694, 3.016, 7423.808, 8.7, 155.898, 10.18, 
  "", "", 76.665, 0.6, 74.3}, {"GTM", "North America", "Guatemala", 
  "2020-06-13", 8982., 421., 351., 17., 501.352, 23.499, 19.592, 0.949, "", 
  "", "", "", "", "", "", 96.3, 1.7915567*^7, 157.834, 22.9, 4.694, 3.016, 
  7423.808, 8.7, 155.898, 10.18, "", "", 76.665, 0.6, 74.3}, 
 {"GTM", "North America", "Guatemala", "2020-06-14", 9491., 509., 367., 16., 
  529.763, 28.411, 20.485, 0.893, "", "", "", "", "", "", "", 96.3, 
  1.7915567*^7, 157.834, 22.9, 4.694, 3.016, 7423.808, 8.7, 155.898, 10.18, 
  "", "", 76.665, 0.6, 74.3}, {"GTM", "North America", "Guatemala", 
  "2020-06-15", 9845., 354., 384., 17., 549.522, 19.759, 21.434, 0.949, "", 
  "", "", "", "", "", "", 96.3, 1.7915567*^7, 157.834, 22.9, 4.694, 3.016, 
  7423.808, 8.7, 155.898, 10.18, "", "", 76.665, 0.6, 74.3}, 
 {"GTM", "North America", "Guatemala", "2020-06-16", 10272., 427., 399., 15., 
  573.356, 23.834, 22.271, 0.837, "", "", "", "", "", "", "", 96.3, 
  1.7915567*^7, 157.834, 22.9, 4.694, 3.016, 7423.808, 8.7, 155.898, 10.18, 
  "", "", 76.665, 0.6, 74.3}, {"GTM", "North America", "Guatemala", 
  "2020-06-17", 10706., 434., 418., 19., 597.581, 24.225, 23.332, 1.061, "", 
  "", "", "", "", "", "", 96.3, 1.7915567*^7, 157.834, 22.9, 4.694, 3.016, 
  7423.808, 8.7, 155.898, 10.18, "", "", 76.665, 0.6, 74.3}, 
 {"GTM", "North America", "Guatemala", "2020-06-18", 11251., 545., 432., 14., 
  628.001, 30.42, 24.113, 0.781, "", "", "", "", "", "", "", 96.3, 
  1.7915567*^7, 157.834, 22.9, 4.694, 3.016, 7423.808, 8.7, 155.898, 10.18, 
  "", "", 76.665, 0.6, 74.3}, {"GTM", "North America", "Guatemala", 
  "2020-06-19", 11868., 617., 449., 17., 662.441, 34.439, 25.062, 0.949, "", 
  "", "", "", "", "", "", 96.3, 1.7915567*^7, 157.834, 22.9, 4.694, 3.016, 
  7423.808, 8.7, 155.898, 10.18, "", "", 76.665, 0.6, 74.3}, 
 {"GTM", "North America", "Guatemala", "2020-06-20", 12509., 641., 483., 34., 
  698.22, 35.779, 26.96, 1.898, "", "", "", "", "", "", "", 96.3, 
  1.7915567*^7, 157.834, 22.9, 4.694, 3.016, 7423.808, 8.7, 155.898, 10.18, 
  "", "", 76.665, 0.6, 74.3}, {"GTM", "North America", "Guatemala", 
  "2020-06-21", 12755., 246., 514., 31., 711.951, 13.731, 28.69, 1.73, "", 
  "", "", "", "", "", "", 96.3, 1.7915567*^7, 157.834, 22.9, 4.694, 3.016, 
  7423.808, 8.7, 155.898, 10.18, "", "", 76.665, 0.6, 74.3}, 
 {"GTM", "North America", "Guatemala", "2020-06-22", 13145., 390., 531., 17., 
  733.719, 21.769, 29.639, 0.949, "", "", "", "", "", "", "", 96.3, 
  1.7915567*^7, 157.834, 22.9, 4.694, 3.016, 7423.808, 8.7, 155.898, 10.18, 
  "", "", 76.665, 0.6, 74.3}, {"GTM", "North America", "Guatemala", 
  "2020-06-23", 13769., 624., 547., 16., 768.549, 34.83, 30.532, 0.893, "", 
  "", "", "", "", "", "", 96.3, 1.7915567*^7, 157.834, 22.9, 4.694, 3.016, 
  7423.808, 8.7, 155.898, 10.18, "", "", 76.665, 0.6, 74.3}, 
 {"GTM", "North America", "Guatemala", "2020-06-24", 14540., 771., 582., 35., 
  811.585, 43.035, 32.486, 1.954, "", "", "", "", "", "", "", 96.3, 
  1.7915567*^7, 157.834, 22.9, 4.694, 3.016, 7423.808, 8.7, 155.898, 10.18, 
  "", "", 76.665, 0.6, 74.3}, {"GTM", "North America", "Guatemala", 
  "2020-06-25", 14819., 279., 601., 19., 827.158, 15.573, 33.546, 1.061, "", 
  "", "", "", "", "", "", 96.3, 1.7915567*^7, 157.834, 22.9, 4.694, 3.016, 
  7423.808, 8.7, 155.898, 10.18, "", "", 76.665, 0.6, 74.3}, 
 {"GTM", "North America", "Guatemala", "2020-06-26", 15619., 800., 623., 22., 
  871.812, 44.654, 34.774, 1.228, "", "", "", "", "", "", "", 96.3, 
  1.7915567*^7, 157.834, 22.9, 4.694, 3.016, 7423.808, 8.7, 155.898, 10.18, 
  "", "", 76.665, 0.6, 74.3}, {"GTM", "North America", "Guatemala", 
  "2020-06-27", 15828., 209., 672., 49., 883.477, 11.666, 37.509, 2.735, "", 
  "", "", "", "", "", "", 96.3, 1.7915567*^7, 157.834, 22.9, 4.694, 3.016, 
  7423.808, 8.7, 155.898, 10.18, "", "", 76.665, 0.6, 74.3}, 
 {"GTM", "North America", "Guatemala", "2020-06-28", 16397., 569., 706., 34., 
  915.238, 31.76, 39.407, 1.898, "", "", "", "", "", "", "", 96.3, 
  1.7915567*^7, 157.834, 22.9, 4.694, 3.016, 7423.808, 8.7, 155.898, 10.18, 
  "", "", 76.665, 0.6, 74.3}, {"GTM", "North America", "Guatemala", 
  "2020-06-29", 16930., 533., 727., 21., 944.988, 29.751, 40.579, 1.172, "", 
  "", "", "", "", "", "", 96.3, 1.7915567*^7, 157.834, 22.9, 4.694, 3.016, 
  7423.808, 8.7, 155.898, 10.18, "", "", 76.665, 0.6, 74.3}, 
 {"GTM", "North America", "Guatemala", "2020-06-30", 17409., 479., 746., 19., 
  971.725, 26.737, 41.64, 1.061, "", "", "", "", "", "", "", 96.3, 
  1.7915567*^7, 157.834, 22.9, 4.694, 3.016, 7423.808, 8.7, 155.898, 10.18, 
  "", "", 76.665, 0.6, 74.3}, {"GTM", "North America", "Guatemala", 
  "2020-07-01", 18096., 687., 773., 27., 1010.071, 38.347, 43.147, 1.507, "", 
  "", "", "", "", "", "", 96.3, 1.7915567*^7, 157.834, 22.9, 4.694, 3.016, 
  7423.808, 8.7, 155.898, 10.18, "", "", 76.665, 0.6, 74.3}, 
 {"GTM", "North America", "Guatemala", "2020-07-02", 19011., 915., 817., 44., 
  1061.144, 51.073, 45.603, 2.456, "", "", "", "", "", "", "", 96.3, 
  1.7915567*^7, 157.834, 22.9, 4.694, 3.016, 7423.808, 8.7, 155.898, 10.18, 
  "", "", 76.665, 0.6, 74.3}, {"GTM", "North America", "Guatemala", 
  "2020-07-03", 20072., 1061., 843., 26., 1120.366, 59.222, 47.054, 1.451, 
  "", "", "", "", "", "", "", 96.3, 1.7915567*^7, 157.834, 22.9, 4.694, 
  3.016, 7423.808, 8.7, 155.898, 10.18, "", "", 76.665, 0.6, 74.3}, 
 {"GTM", "North America", "Guatemala", "2020-07-04", 21293., 1221., 880., 
  37., 1188.519, 68.153, 49.119, 2.065, "", "", "", "", "", "", "", "", 
  1.7915567*^7, 157.834, 22.9, 4.694, 3.016, 7423.808, 8.7, 155.898, 10.18, 
  "", "", 76.665, 0.6, 74.3}, {"GTM", "North America", "Guatemala", 
  "2020-07-05", 22501., 1208., 920., 40., 1255.947, 67.427, 51.352, 2.233, 
  "", "", "", "", "", "", "", "", 1.7915567*^7, 157.834, 22.9, 4.694, 3.016, 
  7423.808, 8.7, 155.898, 10.18, "", "", 76.665, 0.6, 74.3}, 
 {"GTM", "North America", "Guatemala", "2020-07-06", 23248., 747., 947., 27., 
  1297.642, 41.696, 52.859, 1.507, "", "", "", "", "", "", "", "", 
  1.7915567*^7, 157.834, 22.9, 4.694, 3.016, 7423.808, 8.7, 155.898, 10.18, 
  "", "", 76.665, 0.6, 74.3}, {"GTM", "North America", "Guatemala", 
  "2020-07-07", 23972., 724., 981., 34., 1338.054, 40.412, 54.757, 1.898, "", 
  "", "", "", "", "", "", "", 1.7915567*^7, 157.834, 22.9, 4.694, 3.016, 
  7423.808, 8.7, 155.898, 10.18, "", "", 76.665, 0.6, 74.3}, 
 {"GTM", "North America", "Guatemala", "2020-07-08", 24787., 815., 1004., 
  23., 1383.545, 45.491, 56.041, 1.284, "", "", "", "", "", "", "", "", 
  1.7915567*^7, 157.834, 22.9, 4.694, 3.016, 7423.808, 8.7, 155.898, 10.18, 
  "", "", 76.665, 0.6, 74.3}, {"GGY", "Europe", "Guernsey", "2020-03-20", 1., 
  1., 0., 0., 14.914, 14.914, 0., 0., "", "", "", "", "", "", "", "", 67052., 
  "", "", "", "", "", "", "", "", "", "", "", "", ""}, 
 {"GGY", "Europe", "Guernsey", "2020-03-21", 1., 0., 0., 0., 14.914, 0., 0., 
  0., "", "", "", "", "", "", "", "", 67052., "", "", "", "", "", "", "", "", 
  "", "", "", "", ""}, {"GGY", "Europe", "Guernsey", "2020-03-22", 1., 0., 
  0., 0., 14.914, 0., 0., 0., "", "", "", "", "", "", "", "", 67052., "", "", 
  "", "", "", "", "", "", "", "", "", "", ""}, 
 {"GGY", "Europe", "Guernsey", "2020-03-23", 17., 16., 0., 0., 253.535, 
  238.621, 0., 0., "", "", "", "", "", "", "", "", 67052., "", "", "", "", 
  "", "", "", "", "", "", "", "", ""}, {"GGY", "Europe", "Guernsey", 
  "2020-03-24", 20., 3., 0., 0., 298.276, 44.741, 0., 0., "", "", "", "", "", 
  "", "", "", 67052., "", "", "", "", "", "", "", "", "", "", "", "", ""}, 
 {"GGY", "Europe", "Guernsey", "2020-03-25", 23., 3., 0., 0., 343.017, 
  44.741, 0., 0., "", "", "", "", "", "", "", "", 67052., "", "", "", "", "", 
  "", "", "", "", "", "", "", ""}, {"GGY", "Europe", "Guernsey", 
  "2020-03-26", 30., 7., 0., 0., 447.414, 104.397, 0., 0., "", "", "", "", 
  "", "", "", "", 67052., "", "", "", "", "", "", "", "", "", "", "", "", 
  ""}, {"GGY", "Europe", "Guernsey", "2020-03-27", 34., 4., 0., 0., 507.069, 
  59.655, 0., 0., "", "", "", "", "", "", "", "", 67052., "", "", "", "", "", 
  "", "", "", "", "", "", "", ""}, {"GGY", "Europe", "Guernsey", 
  "2020-03-28", 36., 2., 0., 0., 536.897, 29.828, 0., 0., "", "", "", "", "", 
  "", "", "", 67052., "", "", "", "", "", "", "", "", "", "", "", "", ""}, 
 {"GGY", "Europe", "Guernsey", "2020-03-29", 39., 3., 0., 0., 581.638, 
  44.741, 0., 0., "", "", "", "", "", "", "", "", 67052., "", "", "", "", "", 
  "", "", "", "", "", "", "", ""}, {"GGY", "Europe", "Guernsey", 
  "2020-03-30", 45., 6., 0., 0., 671.121, 89.483, 0., 0., "", "", "", "", "", 
  "", "", "", 67052., "", "", "", "", "", "", "", "", "", "", "", "", ""}, 
 {"GGY", "Europe", "Guernsey", "2020-03-31", 45., 0., 0., 0., 671.121, 0., 
  0., 0., "", "", "", "", "", "", "", "", 67052., "", "", "", "", "", "", "", 
  "", "", "", "", "", ""}, {"GGY", "Europe", "Guernsey", "2020-04-01", 60., 
  15., 0., 0., 894.828, 223.707, 0., 0., "", "", "", "", "", "", "", "", 
  67052., "", "", "", "", "", "", "", "", "", "", "", "", ""}, 
 {"GGY", "Europe", "Guernsey", "2020-04-02", 78., 18., 0., 0., 1163.276, 
  268.448, 0., 0., "", "", "", "", "", "", "", "", 67052., "", "", "", "", 
  "", "", "", "", "", "", "", "", ""}, {"GGY", "Europe", "Guernsey", 
  "2020-04-03", 91., 13., 0., 0., 1357.156, 193.879, 0., 0., "", "", "", "", 
  "", "", "", "", 67052., "", "", "", "", "", "", "", "", "", "", "", "", 
  ""}, {"GGY", "Europe", "Guernsey", "2020-04-04", 114., 23., 2., 2., 
  1700.173, 343.017, 29.828, 29.828, "", "", "", "", "", "", "", "", 67052., 
  "", "", "", "", "", "", "", "", "", "", "", "", ""}, 
 {"GGY", "Europe", "Guernsey", "2020-04-05", 136., 22., 2., 0., 2028.277, 
  328.104, 29.828, 0., "", "", "", "", "", "", "", "", 67052., "", "", "", 
  "", "", "", "", "", "", "", "", "", ""}, {"GGY", "Europe", "Guernsey", 
  "2020-04-06", 154., 18., 3., 1., 2296.725, 268.448, 44.741, 14.914, "", "", 
  "", "", "", "", "", "", 67052., "", "", "", "", "", "", "", "", "", "", "", 
  "", ""}, {"GGY", "Europe", "Guernsey", "2020-04-07", 165., 11., 4., 1., 
  2460.777, 164.052, 59.655, 14.914, "", "", "", "", "", "", "", "", 67052., 
  "", "", "", "", "", "", "", "", "", "", "", "", ""}, 
 {"GGY", "Europe", "Guernsey", "2020-04-08", 166., 1., 4., 0., 2475.691, 
  14.914, 59.655, 0., "", "", "", "", "", "", "", "", 67052., "", "", "", "", 
  "", "", "", "", "", "", "", "", ""}, {"GGY", "Europe", "Guernsey", 
  "2020-04-09", 181., 15., 5., 1., 2699.397, 223.707, 74.569, 14.914, "", "", 
  "", "", "", "", "", "", 67052., "", "", "", "", "", "", "", "", "", "", "", 
  "", ""}, {"GGY", "Europe", "Guernsey", "2020-04-10", 191., 10., 5., 0., 
  2848.535, 149.138, 74.569, 0., "", "", "", "", "", "", "", "", 67052., "", 
  "", "", "", "", "", "", "", "", "", "", "", ""}, 
 {"GGY", "Europe", "Guernsey", "2020-04-11", 200., 9., 6., 1., 2982.76, 
  134.224, 89.483, 14.914, "", "", "", "", "", "", "", "", 67052., "", "", 
  "", "", "", "", "", "", "", "", "", "", ""}, 
 {"GGY", "Europe", "Guernsey", "2020-04-12", 209., 9., 6., 0., 3116.984, 
  134.224, 89.483, 0., "", "", "", "", "", "", "", "", 67052., "", "", "", 
  "", "", "", "", "", "", "", "", "", ""}, {"GGY", "Europe", "Guernsey", 
  "2020-04-13", 218., 9., 6., 0., 3251.208, 134.224, 89.483, 0., "", "", "", 
  "", "", "", "", "", 67052., "", "", "", "", "", "", "", "", "", "", "", "", 
  ""}, {"GGY", "Europe", "Guernsey", "2020-04-14", 219., 1., 6., 0., 
  3266.122, 14.914, 89.483, 0., "", "", "", "", "", "", "", "", 67052., "", 
  "", "", "", "", "", "", "", "", "", "", "", ""}, 
 {"GGY", "Europe", "Guernsey", "2020-04-15", 223., 4., 7., 1., 3325.777, 
  59.655, 104.397, 14.914, "", "", "", "", "", "", "", "", 67052., "", "", 
  "", "", "", "", "", "", "", "", "", "", ""}, 
 {"GGY", "Europe", "Guernsey", "2020-04-16", 223., 0., 7., 0., 3325.777, 0., 
  104.397, 0., "", "", "", "", "", "", "", "", 67052., "", "", "", "", "", 
  "", "", "", "", "", "", "", ""}, {"GGY", "Europe", "Guernsey", 
  "2020-04-17", 234., 11., 9., 2., 3489.829, 164.052, 134.224, 29.828, "", 
  "", "", "", "", "", "", "", 67052., "", "", "", "", "", "", "", "", "", "", 
  "", "", ""}, {"GGY", "Europe", "Guernsey", "2020-04-18", 234., 0., 9., 0., 
  3489.829, 0., 134.224, 0., "", "", "", "", "", "", "", "", 67052., "", "", 
  "", "", "", "", "", "", "", "", "", "", ""}, 
 {"GGY", "Europe", "Guernsey", "2020-04-19", 239., 5., 9., 0., 3564.398, 
  74.569, 134.224, 0., "", "", "", "", "", "", "", "", 67052., "", "", "", 
  "", "", "", "", "", "", "", "", "", ""}, {"GGY", "Europe", "Guernsey", 
  "2020-04-20", 239., 0., 9., 0., 3564.398, 0., 134.224, 0., "", "", "", "", 
  "", "", "", "", 67052., "", "", "", "", "", "", "", "", "", "", "", "", 
  ""}, {"GGY", "Europe", "Guernsey", "2020-04-21", 239., 0., 10., 1., 
  3564.398, 0., 149.138, 14.914, "", "", "", "", "", "", "", "", 67052., "", 
  "", "", "", "", "", "", "", "", "", "", "", ""}, 
 {"GGY", "Europe", "Guernsey", "2020-04-22", 239., 0., 10., 0., 3564.398, 0., 
  149.138, 0., "", "", "", "", "", "", "", "", 67052., "", "", "", "", "", 
  "", "", "", "", "", "", "", ""}, {"GGY", "Europe", "Guernsey", 
  "2020-04-23", 243., 4., 10., 0., 3624.053, 59.655, 149.138, 0., "", "", "", 
  "", "", "", "", "", 67052., "", "", "", "", "", "", "", "", "", "", "", "", 
  ""}, {"GGY", "Europe", "Guernsey", "2020-04-24", 245., 2., 10., 0., 
  3653.881, 29.828, 149.138, 0., "", "", "", "", "", "", "", "", 67052., "", 
  "", "", "", "", "", "", "", "", "", "", "", ""}, 
 {"GGY", "Europe", "Guernsey", "2020-04-25", 245., 0., 11., 1., 3653.881, 0., 
  164.052, 14.914, "", "", "", "", "", "", "", "", 67052., "", "", "", "", 
  "", "", "", "", "", "", "", "", ""}, {"GGY", "Europe", "Guernsey", 
  "2020-04-26", 245., 0., 12., 1., 3653.881, 0., 178.966, 14.914, "", "", "", 
  "", "", "", "", "", 67052., "", "", "", "", "", "", "", "", "", "", "", "", 
  ""}, {"GGY", "Europe", "Guernsey", "2020-04-27", 247., 2., 13., 1., 
  3683.708, 29.828, 193.879, 14.914, "", "", "", "", "", "", "", "", 67052., 
  "", "", "", "", "", "", "", "", "", "", "", "", ""}, 
 {"GGY", "Europe", "Guernsey", "2020-04-28", 247., 0., 13., 0., 3683.708, 0., 
  193.879, 0., "", "", "", "", "", "", "", "", 67052., "", "", "", "", "", 
  "", "", "", "", "", "", "", ""}, {"GGY", "Europe", "Guernsey", 
  "2020-04-29", 247., 0., 13., 0., 3683.708, 0., 193.879, 0., "", "", "", "", 
  "", "", "", "", 67052., "", "", "", "", "", "", "", "", "", "", "", "", 
  ""}, {"GGY", "Europe", "Guernsey", "2020-04-30", 251., 4., 13., 0., 
  3743.363, 59.655, 193.879, 0., "", "", "", "", "", "", "", "", 67052., "", 
  "", "", "", "", "", "", "", "", "", "", "", ""}, 
 {"GGY", "Europe", "Guernsey", "2020-05-01", 251., 0., 13., 0., 3743.363, 0., 
  193.879, 0., "", "", "", "", "", "", "", "", 67052., "", "", "", "", "", 
  "", "", "", "", "", "", "", ""}, {"GGY", "Europe", "Guernsey", 
  "2020-05-02", 252., 1., 13., 0., 3758.277, 14.914, 193.879, 0., "", "", "", 
  "", "", "", "", "", 67052., "", "", "", "", "", "", "", "", "", "", "", "", 
  ""}, {"GGY", "Europe", "Guernsey", "2020-05-03", 252., 0., 13., 0., 
  3758.277, 0., 193.879, 0., "", "", "", "", "", "", "", "", 67052., "", "", 
  "", "", "", "", "", "", "", "", "", "", ""}, 
 {"GGY", "Europe", "Guernsey", "2020-05-04", 252., 0., 13., 0., 3758.277, 0., 
  193.879, 0., "", "", "", "", "", "", "", "", 67052., "", "", "", "", "", 
  "", "", "", "", "", "", "", ""}, {"GGY", "Europe", "Guernsey", 
  "2020-05-05", 252., 0., 13., 0., 3758.277, 0., 193.879, 0., "", "", "", "", 
  "", "", "", "", 67052., "", "", "", "", "", "", "", "", "", "", "", "", 
  ""}, {"GGY", "Europe", "Guernsey", "2020-05-06", 252., 0., 13., 0., 
  3758.277, 0., 193.879, 0., "", "", "", "", "", "", "", "", 67052., "", "", 
  "", "", "", "", "", "", "", "", "", "", ""}, 
 {"GGY", "Europe", "Guernsey", "2020-05-07", 252., 0., 13., 0., 3758.277, 0., 
  193.879, 0., "", "", "", "", "", "", "", "", 67052., "", "", "", "", "", 
  "", "", "", "", "", "", "", ""}, {"GGY", "Europe", "Guernsey", 
  "2020-05-08", 252., 0., 13., 0., 3758.277, 0., 193.879, 0., "", "", "", "", 
  "", "", "", "", 67052., "", "", "", "", "", "", "", "", "", "", "", "", 
  ""}, {"GGY", "Europe", "Guernsey", "2020-05-09", 252., 0., 13., 0., 
  3758.277, 0., 193.879, 0., "", "", "", "", "", "", "", "", 67052., "", "", 
  "", "", "", "", "", "", "", "", "", "", ""}, 
 {"GGY", "Europe", "Guernsey", "2020-05-10", 252., 0., 13., 0., 3758.277, 0., 
  193.879, 0., "", "", "", "", "", "", "", "", 67052., "", "", "", "", "", 
  "", "", "", "", "", "", "", ""}, {"GGY", "Europe", "Guernsey", 
  "2020-05-11", 252., 0., 13., 0., 3758.277, 0., 193.879, 0., "", "", "", "", 
  "", "", "", "", 67052., "", "", "", "", "", "", "", "", "", "", "", "", 
  ""}, {"GGY", "Europe", "Guernsey", "2020-05-12", 252., 0., 13., 0., 
  3758.277, 0., 193.879, 0., "", "", "", "", "", "", "", "", 67052., "", "", 
  "", "", "", "", "", "", "", "", "", "", ""}, 
 {"GGY", "Europe", "Guernsey", "2020-05-13", 252., 0., 13., 0., 3758.277, 0., 
  193.879, 0., "", "", "", "", "", "", "", "", 67052., "", "", "", "", "", 
  "", "", "", "", "", "", "", ""}, {"GGY", "Europe", "Guernsey", 
  "2020-05-14", 252., 0., 13., 0., 3758.277, 0., 193.879, 0., "", "", "", "", 
  "", "", "", "", 67052., "", "", "", "", "", "", "", "", "", "", "", "", 
  ""}, {"GGY", "Europe", "Guernsey", "2020-05-15", 252., 0., 13., 0., 
  3758.277, 0., 193.879, 0., "", "", "", "", "", "", "", "", 67052., "", "", 
  "", "", "", "", "", "", "", "", "", "", ""}, 
 {"GGY", "Europe", "Guernsey", "2020-05-16", 252., 0., 13., 0., 3758.277, 0., 
  193.879, 0., "", "", "", "", "", "", "", "", 67052., "", "", "", "", "", 
  "", "", "", "", "", "", "", ""}, {"GGY", "Europe", "Guernsey", 
  "2020-05-17", 252., 0., 13., 0., 3758.277, 0., 193.879, 0., "", "", "", "", 
  "", "", "", "", 67052., "", "", "", "", "", "", "", "", "", "", "", "", 
  ""}, {"GGY", "Europe", "Guernsey", "2020-05-18", 252., 0., 13., 0., 
  3758.277, 0., 193.879, 0., "", "", "", "", "", "", "", "", 67052., "", "", 
  "", "", "", "", "", "", "", "", "", "", ""}, 
 {"GGY", "Europe", "Guernsey", "2020-05-19", 252., 0., 13., 0., 3758.277, 0., 
  193.879, 0., "", "", "", "", "", "", "", "", 67052., "", "", "", "", "", 
  "", "", "", "", "", "", "", ""}, {"GGY", "Europe", "Guernsey", 
  "2020-05-20", 252., 0., 13., 0., 3758.277, 0., 193.879, 0., "", "", "", "", 
  "", "", "", "", 67052., "", "", "", "", "", "", "", "", "", "", "", "", 
  ""}, {"GGY", "Europe", "Guernsey", "2020-05-21", 252., 0., 13., 0., 
  3758.277, 0., 193.879, 0., "", "", "", "", "", "", "", "", 67052., "", "", 
  "", "", "", "", "", "", "", "", "", "", ""}, 
 {"GGY", "Europe", "Guernsey", "2020-05-22", 252., 0., 13., 0., 3758.277, 0., 
  193.879, 0., "", "", "", "", "", "", "", "", 67052., "", "", "", "", "", 
  "", "", "", "", "", "", "", ""}, {"GGY", "Europe", "Guernsey", 
  "2020-05-23", 252., 0., 13., 0., 3758.277, 0., 193.879, 0., "", "", "", "", 
  "", "", "", "", 67052., "", "", "", "", "", "", "", "", "", "", "", "", 
  ""}, {"GGY", "Europe", "Guernsey", "2020-05-24", 252., 0., 13., 0., 
  3758.277, 0., 193.879, 0., "", "", "", "", "", "", "", "", 67052., "", "", 
  "", "", "", "", "", "", "", "", "", "", ""}, 
 {"GGY", "Europe", "Guernsey", "2020-05-25", 252., 0., 13., 0., 3758.277, 0., 
  193.879, 0., "", "", "", "", "", "", "", "", 67052., "", "", "", "", "", 
  "", "", "", "", "", "", "", ""}, {"GGY", "Europe", "Guernsey", 
  "2020-05-26", 252., 0., 13., 0., 3758.277, 0., 193.879, 0., "", "", "", "", 
  "", "", "", "", 67052., "", "", "", "", "", "", "", "", "", "", "", "", 
  ""}, {"GGY", "Europe", "Guernsey", "2020-05-27", 252., 0., 13., 0., 
  3758.277, 0., 193.879, 0., "", "", "", "", "", "", "", "", 67052., "", "", 
  "", "", "", "", "", "", "", "", "", "", ""}, 
 {"GGY", "Europe", "Guernsey", "2020-05-28", 252., 0., 13., 0., 3758.277, 0., 
  193.879, 0., "", "", "", "", "", "", "", "", 67052., "", "", "", "", "", 
  "", "", "", "", "", "", "", ""}, {"GGY", "Europe", "Guernsey", 
  "2020-05-29", 252., 0., 13., 0., 3758.277, 0., 193.879, 0., "", "", "", "", 
  "", "", "", "", 67052., "", "", "", "", "", "", "", "", "", "", "", "", 
  ""}, {"GGY", "Europe", "Guernsey", "2020-05-30", 252., 0., 13., 0., 
  3758.277, 0., 193.879, 0., "", "", "", "", "", "", "", "", 67052., "", "", 
  "", "", "", "", "", "", "", "", "", "", ""}, 
 {"GGY", "Europe", "Guernsey", "2020-05-31", 252., 0., 13., 0., 3758.277, 0., 
  193.879, 0., "", "", "", "", "", "", "", "", 67052., "", "", "", "", "", 
  "", "", "", "", "", "", "", ""}, {"GGY", "Europe", "Guernsey", 
  "2020-06-01", 252., 0., 13., 0., 3758.277, 0., 193.879, 0., "", "", "", "", 
  "", "", "", "", 67052., "", "", "", "", "", "", "", "", "", "", "", "", 
  ""}, {"GGY", "Europe", "Guernsey", "2020-06-02", 252., 0., 13., 0., 
  3758.277, 0., 193.879, 0., "", "", "", "", "", "", "", "", 67052., "", "", 
  "", "", "", "", "", "", "", "", "", "", ""}, 
 {"GGY", "Europe", "Guernsey", "2020-06-03", 252., 0., 13., 0., 3758.277, 0., 
  193.879, 0., "", "", "", "", "", "", "", "", 67052., "", "", "", "", "", 
  "", "", "", "", "", "", "", ""}, {"GGY", "Europe", "Guernsey", 
  "2020-06-04", 252., 0., 13., 0., 3758.277, 0., 193.879, 0., "", "", "", "", 
  "", "", "", "", 67052., "", "", "", "", "", "", "", "", "", "", "", "", 
  ""}, {"GGY", "Europe", "Guernsey", "2020-06-05", 252., 0., 13., 0., 
  3758.277, 0., 193.879, 0., "", "", "", "", "", "", "", "", 67052., "", "", 
  "", "", "", "", "", "", "", "", "", "", ""}, 
 {"GGY", "Europe", "Guernsey", "2020-06-06", 252., 0., 13., 0., 3758.277, 0., 
  193.879, 0., "", "", "", "", "", "", "", "", 67052., "", "", "", "", "", 
  "", "", "", "", "", "", "", ""}, {"GGY", "Europe", "Guernsey", 
  "2020-06-07", 252., 0., 13., 0., 3758.277, 0., 193.879, 0., "", "", "", "", 
  "", "", "", "", 67052., "", "", "", "", "", "", "", "", "", "", "", "", 
  ""}, {"GGY", "Europe", "Guernsey", "2020-06-08", 252., 0., 13., 0., 
  3758.277, 0., 193.879, 0., "", "", "", "", "", "", "", "", 67052., "", "", 
  "", "", "", "", "", "", "", "", "", "", ""}, 
 {"GGY", "Europe", "Guernsey", "2020-06-09", 252., 0., 13., 0., 3758.277, 0., 
  193.879, 0., "", "", "", "", "", "", "", "", 67052., "", "", "", "", "", 
  "", "", "", "", "", "", "", ""}, {"GGY", "Europe", "Guernsey", 
  "2020-06-10", 252., 0., 13., 0., 3758.277, 0., 193.879, 0., "", "", "", "", 
  "", "", "", "", 67052., "", "", "", "", "", "", "", "", "", "", "", "", 
  ""}, {"GGY", "Europe", "Guernsey", "2020-06-11", 252., 0., 13., 0., 
  3758.277, 0., 193.879, 0., "", "", "", "", "", "", "", "", 67052., "", "", 
  "", "", "", "", "", "", "", "", "", "", ""}, 
 {"GGY", "Europe", "Guernsey", "2020-06-12", 252., 0., 13., 0., 3758.277, 0., 
  193.879, 0., "", "", "", "", "", "", "", "", 67052., "", "", "", "", "", 
  "", "", "", "", "", "", "", ""}, {"GGY", "Europe", "Guernsey", 
  "2020-06-13", 252., 0., 13., 0., 3758.277, 0., 193.879, 0., "", "", "", "", 
  "", "", "", "", 67052., "", "", "", "", "", "", "", "", "", "", "", "", 
  ""}, {"GGY", "Europe", "Guernsey", "2020-06-14", 252., 0., 13., 0., 
  3758.277, 0., 193.879, 0., "", "", "", "", "", "", "", "", 67052., "", "", 
  "", "", "", "", "", "", "", "", "", "", ""}, 
 {"GGY", "Europe", "Guernsey", "2020-06-15", 252., 0., 13., 0., 3758.277, 0., 
  193.879, 0., "", "", "", "", "", "", "", "", 67052., "", "", "", "", "", 
  "", "", "", "", "", "", "", ""}, {"GGY", "Europe", "Guernsey", 
  "2020-06-16", 252., 0., 13., 0., 3758.277, 0., 193.879, 0., "", "", "", "", 
  "", "", "", "", 67052., "", "", "", "", "", "", "", "", "", "", "", "", 
  ""}, {"GGY", "Europe", "Guernsey", "2020-06-17", 252., 0., 13., 0., 
  3758.277, 0., 193.879, 0., "", "", "", "", "", "", "", "", 67052., "", "", 
  "", "", "", "", "", "", "", "", "", "", ""}, 
 {"GGY", "Europe", "Guernsey", "2020-06-18", 252., 0., 13., 0., 3758.277, 0., 
  193.879, 0., "", "", "", "", "", "", "", "", 67052., "", "", "", "", "", 
  "", "", "", "", "", "", "", ""}, {"GGY", "Europe", "Guernsey", 
  "2020-06-19", 252., 0., 13., 0., 3758.277, 0., 193.879, 0., "", "", "", "", 
  "", "", "", "", 67052., "", "", "", "", "", "", "", "", "", "", "", "", 
  ""}, {"GGY", "Europe", "Guernsey", "2020-06-20", 252., 0., 13., 0., 
  3758.277, 0., 193.879, 0., "", "", "", "", "", "", "", "", 67052., "", "", 
  "", "", "", "", "", "", "", "", "", "", ""}, 
 {"GGY", "Europe", "Guernsey", "2020-06-21", 252., 0., 13., 0., 3758.277, 0., 
  193.879, 0., "", "", "", "", "", "", "", "", 67052., "", "", "", "", "", 
  "", "", "", "", "", "", "", ""}, {"GGY", "Europe", "Guernsey", 
  "2020-06-22", 252., 0., 13., 0., 3758.277, 0., 193.879, 0., "", "", "", "", 
  "", "", "", "", 67052., "", "", "", "", "", "", "", "", "", "", "", "", 
  ""}, {"GGY", "Europe", "Guernsey", "2020-06-23", 252., 0., 13., 0., 
  3758.277, 0., 193.879, 0., "", "", "", "", "", "", "", "", 67052., "", "", 
  "", "", "", "", "", "", "", "", "", "", ""}, 
 {"GGY", "Europe", "Guernsey", "2020-06-24", 252., 0., 13., 0., 3758.277, 0., 
  193.879, 0., "", "", "", "", "", "", "", "", 67052., "", "", "", "", "", 
  "", "", "", "", "", "", "", ""}, {"GGY", "Europe", "Guernsey", 
  "2020-06-25", 252., 0., 13., 0., 3758.277, 0., 193.879, 0., "", "", "", "", 
  "", "", "", "", 67052., "", "", "", "", "", "", "", "", "", "", "", "", 
  ""}, {"GGY", "Europe", "Guernsey", "2020-06-26", 252., 0., 13., 0., 
  3758.277, 0., 193.879, 0., "", "", "", "", "", "", "", "", 67052., "", "", 
  "", "", "", "", "", "", "", "", "", "", ""}, 
 {"GGY", "Europe", "Guernsey", "2020-06-27", 252., 0., 13., 0., 3758.277, 0., 
  193.879, 0., "", "", "", "", "", "", "", "", 67052., "", "", "", "", "", 
  "", "", "", "", "", "", "", ""}, {"GGY", "Europe", "Guernsey", 
  "2020-06-28", 252., 0., 13., 0., 3758.277, 0., 193.879, 0., "", "", "", "", 
  "", "", "", "", 67052., "", "", "", "", "", "", "", "", "", "", "", "", 
  ""}, {"GGY", "Europe", "Guernsey", "2020-06-29", 252., 0., 13., 0., 
  3758.277, 0., 193.879, 0., "", "", "", "", "", "", "", "", 67052., "", "", 
  "", "", "", "", "", "", "", "", "", "", ""}, 
 {"GGY", "Europe", "Guernsey", "2020-06-30", 252., 0., 13., 0., 3758.277, 0., 
  193.879, 0., "", "", "", "", "", "", "", "", 67052., "", "", "", "", "", 
  "", "", "", "", "", "", "", ""}, {"GGY", "Europe", "Guernsey", 
  "2020-07-01", 252., 0., 13., 0., 3758.277, 0., 193.879, 0., "", "", "", "", 
  "", "", "", "", 67052., "", "", "", "", "", "", "", "", "", "", "", "", 
  ""}, {"GGY", "Europe", "Guernsey", "2020-07-02", 252., 0., 13., 0., 
  3758.277, 0., 193.879, 0., "", "", "", "", "", "", "", "", 67052., "", "", 
  "", "", "", "", "", "", "", "", "", "", ""}, 
 {"GGY", "Europe", "Guernsey", "2020-07-03", 252., 0., 13., 0., 3758.277, 0., 
  193.879, 0., "", "", "", "", "", "", "", "", 67052., "", "", "", "", "", 
  "", "", "", "", "", "", "", ""}, {"GGY", "Europe", "Guernsey", 
  "2020-07-04", 252., 0., 13., 0., 3758.277, 0., 193.879, 0., "", "", "", "", 
  "", "", "", "", 67052., "", "", "", "", "", "", "", "", "", "", "", "", 
  ""}, {"GGY", "Europe", "Guernsey", "2020-07-05", 252., 0., 13., 0., 
  3758.277, 0., 193.879, 0., "", "", "", "", "", "", "", "", 67052., "", "", 
  "", "", "", "", "", "", "", "", "", "", ""}, 
 {"GGY", "Europe", "Guernsey", "2020-07-06", 252., 0., 13., 0., 3758.277, 0., 
  193.879, 0., "", "", "", "", "", "", "", "", 67052., "", "", "", "", "", 
  "", "", "", "", "", "", "", ""}, {"GGY", "Europe", "Guernsey", 
  "2020-07-07", 252., 0., 13., 0., 3758.277, 0., 193.879, 0., "", "", "", "", 
  "", "", "", "", 67052., "", "", "", "", "", "", "", "", "", "", "", "", 
  ""}, {"GGY", "Europe", "Guernsey", "2020-07-08", 252., 0., 13., 0., 
  3758.277, 0., 193.879, 0., "", "", "", "", "", "", "", "", 67052., "", "", 
  "", "", "", "", "", "", "", "", "", "", ""}, 
 {"GIN", "Africa", "Guinea", "2020-03-14", 1., 1., 0., 0., 0.076, 0.076, 0., 
  0., "", "", "", "", "", "", "", 13.89, 1.3132792*^7, 51.755, 19., 3.135, 
  1.733, 1998.926, 35.3, 336.717, 2.42, "", "", 17.45, 0.3, 61.6}, 
 {"GIN", "Africa", "Guinea", "2020-03-15", 1., 0., 0., 0., 0.076, 0., 0., 0., 
  "", "", "", "", "", "", "", 13.89, 1.3132792*^7, 51.755, 19., 3.135, 1.733, 
  1998.926, 35.3, 336.717, 2.42, "", "", 17.45, 0.3, 61.6}, 
 {"GIN", "Africa", "Guinea", "2020-03-17", 1., 0., 0., 0., 0.076, 0., 0., 0., 
  "", "", "", "", "", "", "", 13.89, 1.3132792*^7, 51.755, 19., 3.135, 1.733, 
  1998.926, 35.3, 336.717, 2.42, "", "", 17.45, 0.3, 61.6}, 
 {"GIN", "Africa", "Guinea", "2020-03-18", 1., 0., 0., 0., 0.076, 0., 0., 0., 
  "", "", "", "", "", "", "", 13.89, 1.3132792*^7, 51.755, 19., 3.135, 1.733, 
  1998.926, 35.3, 336.717, 2.42, "", "", 17.45, 0.3, 61.6}, 
 {"GIN", "Africa", "Guinea", "2020-03-19", 1., 0., 0., 0., 0.076, 0., 0., 0., 
  "", "", "", "", "", "", "", 13.89, 1.3132792*^7, 51.755, 19., 3.135, 1.733, 
  1998.926, 35.3, 336.717, 2.42, "", "", 17.45, 0.3, 61.6}, 
 {"GIN", "Africa", "Guinea", "2020-03-20", 1., 0., 0., 0., 0.076, 0., 0., 0., 
  "", "", "", "", "", "", "", 13.89, 1.3132792*^7, 51.755, 19., 3.135, 1.733, 
  1998.926, 35.3, 336.717, 2.42, "", "", 17.45, 0.3, 61.6}, 
 {"GIN", "Africa", "Guinea", "2020-03-21", 2., 1., 0., 0., 0.152, 0.076, 0., 
  0., "", "", "", "", "", "", "", 25., 1.3132792*^7, 51.755, 19., 3.135, 
  1.733, 1998.926, 35.3, 336.717, 2.42, "", "", 17.45, 0.3, 61.6}, 
 {"GIN", "Africa", "Guinea", "2020-03-22", 2., 0., 0., 0., 0.152, 0., 0., 0., 
  "", "", "", "", "", "", "", 25., 1.3132792*^7, 51.755, 19., 3.135, 1.733, 
  1998.926, 35.3, 336.717, 2.42, "", "", 17.45, 0.3, 61.6}, 
 {"GIN", "Africa", "Guinea", "2020-03-23", 2., 0., 0., 0., 0.152, 0., 0., 0., 
  "", "", "", "", "", "", "", 25., 1.3132792*^7, 51.755, 19., 3.135, 1.733, 
  1998.926, 35.3, 336.717, 2.42, "", "", 17.45, 0.3, 61.6}, 
 {"GIN", "Africa", "Guinea", "2020-03-24", 2., 0., 0., 0., 0.152, 0., 0., 0., 
  "", "", "", "", "", "", "", 25., 1.3132792*^7, 51.755, 19., 3.135, 1.733, 
  1998.926, 35.3, 336.717, 2.42, "", "", 17.45, 0.3, 61.6}, 
 {"GIN", "Africa", "Guinea", "2020-03-25", 4., 2., 0., 0., 0.305, 0.152, 0., 
  0., "", "", "", "", "", "", "", 25., 1.3132792*^7, 51.755, 19., 3.135, 
  1.733, 1998.926, 35.3, 336.717, 2.42, "", "", 17.45, 0.3, 61.6}, 
 {"GIN", "Africa", "Guinea", "2020-03-26", 4., 0., 0., 0., 0.305, 0., 0., 0., 
  "", "", "", "", "", "", "", 25., 1.3132792*^7, 51.755, 19., 3.135, 1.733, 
  1998.926, 35.3, 336.717, 2.42, "", "", 17.45, 0.3, 61.6}, 
 {"GIN", "Africa", "Guinea", "2020-03-27", 5., 1., 0., 0., 0.381, 0.076, 0., 
  0., "", "", "", "", "", "", "", 71.3, 1.3132792*^7, 51.755, 19., 3.135, 
  1.733, 1998.926, 35.3, 336.717, 2.42, "", "", 17.45, 0.3, 61.6}, 
 {"GIN", "Africa", "Guinea", "2020-03-28", 5., 0., 0., 0., 0.381, 0., 0., 0., 
  "", "", "", "", "", "", "", 71.3, 1.3132792*^7, 51.755, 19., 3.135, 1.733, 
  1998.926, 35.3, 336.717, 2.42, "", "", 17.45, 0.3, 61.6}, 
 {"GIN", "Africa", "Guinea", "2020-03-29", 8., 3., 0., 0., 0.609, 0.228, 0., 
  0., "", "", "", "", "", "", "", 71.3, 1.3132792*^7, 51.755, 19., 3.135, 
  1.733, 1998.926, 35.3, 336.717, 2.42, "", "", 17.45, 0.3, 61.6}, 
 {"GIN", "Africa", "Guinea", "2020-03-30", 8., 0., 0., 0., 0.609, 0., 0., 0., 
  "", "", "", "", "", "", "", 78.7, 1.3132792*^7, 51.755, 19., 3.135, 1.733, 
  1998.926, 35.3, 336.717, 2.42, "", "", 17.45, 0.3, 61.6}, 
 {"GIN", "Africa", "Guinea", "2020-03-31", 16., 8., 0., 0., 1.218, 0.609, 0., 
  0., "", "", "", "", "", "", "", 78.7, 1.3132792*^7, 51.755, 19., 3.135, 
  1.733, 1998.926, 35.3, 336.717, 2.42, "", "", 17.45, 0.3, 61.6}, 
 {"GIN", "Africa", "Guinea", "2020-04-01", 16., 0., 0., 0., 1.218, 0., 0., 
  0., "", "", "", "", "", "", "", 78.7, 1.3132792*^7, 51.755, 19., 3.135, 
  1.733, 1998.926, 35.3, 336.717, 2.42, "", "", 17.45, 0.3, 61.6}, 
 {"GIN", "Africa", "Guinea", "2020-04-02", 30., 14., 0., 0., 2.284, 1.066, 
  0., 0., "", "", "", "", "", "", "", 78.7, 1.3132792*^7, 51.755, 19., 3.135, 
  1.733, 1998.926, 35.3, 336.717, 2.42, "", "", 17.45, 0.3, 61.6}, 
 {"GIN", "Africa", "Guinea", "2020-04-03", 52., 22., 0., 0., 3.96, 1.675, 0., 
  0., "", "", "", "", "", "", "", 78.7, 1.3132792*^7, 51.755, 19., 3.135, 
  1.733, 1998.926, 35.3, 336.717, 2.42, "", "", 17.45, 0.3, 61.6}, 
 {"GIN", "Africa", "Guinea", "2020-04-04", 52., 0., 0., 0., 3.96, 0., 0., 0., 
  "", "", "", "", "", "", "", 78.7, 1.3132792*^7, 51.755, 19., 3.135, 1.733, 
  1998.926, 35.3, 336.717, 2.42, "", "", 17.45, 0.3, 61.6}, 
 {"GIN", "Africa", "Guinea", "2020-04-05", 111., 59., 0., 0., 8.452, 4.493, 
  0., 0., "", "", "", "", "", "", "", 78.7, 1.3132792*^7, 51.755, 19., 3.135, 
  1.733, 1998.926, 35.3, 336.717, 2.42, "", "", 17.45, 0.3, 61.6}, 
 {"GIN", "Africa", "Guinea", "2020-04-06", 121., 10., 0., 0., 9.214, 0.761, 
  0., 0., "", "", "", "", "", "", "", 78.7, 1.3132792*^7, 51.755, 19., 3.135, 
  1.733, 1998.926, 35.3, 336.717, 2.42, "", "", 17.45, 0.3, 61.6}, 
 {"GIN", "Africa", "Guinea", "2020-04-07", 128., 7., 0., 0., 9.747, 0.533, 
  0., 0., "", "", "", "", "", "", "", 78.7, 1.3132792*^7, 51.755, 19., 3.135, 
  1.733, 1998.926, 35.3, 336.717, 2.42, "", "", 17.45, 0.3, 61.6}, 
 {"GIN", "Africa", "Guinea", "2020-04-08", 144., 16., 0., 0., 10.965, 1.218, 
  0., 0., "", "", "", "", "", "", "", 78.7, 1.3132792*^7, 51.755, 19., 3.135, 
  1.733, 1998.926, 35.3, 336.717, 2.42, "", "", 17.45, 0.3, 61.6}, 
 {"GIN", "Africa", "Guinea", "2020-04-09", 164., 20., 0., 0., 12.488, 1.523, 
  0., 0., "", "", "", "", "", "", "", 78.7, 1.3132792*^7, 51.755, 19., 3.135, 
  1.733, 1998.926, 35.3, 336.717, 2.42, "", "", 17.45, 0.3, 61.6}, 
 {"GIN", "Africa", "Guinea", "2020-04-10", 194., 30., 0., 0., 14.772, 2.284, 
  0., 0., "", "", "", "", "", "", "", 78.7, 1.3132792*^7, 51.755, 19., 3.135, 
  1.733, 1998.926, 35.3, 336.717, 2.42, "", "", 17.45, 0.3, 61.6}, 
 {"GIN", "Africa", "Guinea", "2020-04-11", 212., 18., 0., 0., 16.143, 1.371, 
  0., 0., "", "", "", "", "", "", "", 78.7, 1.3132792*^7, 51.755, 19., 3.135, 
  1.733, 1998.926, 35.3, 336.717, 2.42, "", "", 17.45, 0.3, 61.6}, 
 {"GIN", "Africa", "Guinea", "2020-04-12", 250., 38., 0., 0., 19.036, 2.894, 
  0., 0., "", "", "", "", "", "", "", 78.7, 1.3132792*^7, 51.755, 19., 3.135, 
  1.733, 1998.926, 35.3, 336.717, 2.42, "", "", 17.45, 0.3, 61.6}, 
 {"GIN", "Africa", "Guinea", "2020-04-13", 250., 0., 0., 0., 19.036, 0., 0., 
  0., "", "", "", "", "", "", "", 78.7, 1.3132792*^7, 51.755, 19., 3.135, 
  1.733, 1998.926, 35.3, 336.717, 2.42, "", "", 17.45, 0.3, 61.6}, 
 {"GIN", "Africa", "Guinea", "2020-04-14", 319., 69., 0., 0., 24.29, 5.254, 
  0., 0., "", "", "", "", "", "", "", 78.7, 1.3132792*^7, 51.755, 19., 3.135, 
  1.733, 1998.926, 35.3, 336.717, 2.42, "", "", 17.45, 0.3, 61.6}, 
 {"GIN", "Africa", "Guinea", "2020-04-15", 363., 44., 0., 0., 27.641, 3.35, 
  0., 0., "", "", "", "", "", "", "", 78.7, 1.3132792*^7, 51.755, 19., 3.135, 
  1.733, 1998.926, 35.3, 336.717, 2.42, "", "", 17.45, 0.3, 61.6}, 
 {"GIN", "Africa", "Guinea", "2020-04-16", 404., 41., 1., 1., 30.763, 3.122, 
  0.076, 0.076, "", "", "", "", "", "", "", 78.7, 1.3132792*^7, 51.755, 19., 
  3.135, 1.733, 1998.926, 35.3, 336.717, 2.42, "", "", 17.45, 0.3, 61.6}, 
 {"GIN", "Africa", "Guinea", "2020-04-17", 438., 34., 1., 0., 33.352, 2.589, 
  0.076, 0., "", "", "", "", "", "", "", 78.7, 1.3132792*^7, 51.755, 19., 
  3.135, 1.733, 1998.926, 35.3, 336.717, 2.42, "", "", 17.45, 0.3, 61.6}, 
 {"GIN", "Africa", "Guinea", "2020-04-18", 477., 39., 3., 2., 36.321, 2.97, 
  0.228, 0.152, "", "", "", "", "", "", "", 78.7, 1.3132792*^7, 51.755, 19., 
  3.135, 1.733, 1998.926, 35.3, 336.717, 2.42, "", "", 17.45, 0.3, 61.6}, 
 {"GIN", "Africa", "Guinea", "2020-04-19", 477., 0., 3., 0., 36.321, 0., 
  0.228, 0., "", "", "", "", "", "", "", 78.7, 1.3132792*^7, 51.755, 19., 
  3.135, 1.733, 1998.926, 35.3, 336.717, 2.42, "", "", 17.45, 0.3, 61.6}, 
 {"GIN", "Africa", "Guinea", "2020-04-20", 579., 102., 5., 2., 44.088, 7.767, 
  0.381, 0.152, "", "", "", "", "", "", "", 78.7, 1.3132792*^7, 51.755, 19., 
  3.135, 1.733, 1998.926, 35.3, 336.717, 2.42, "", "", 17.45, 0.3, 61.6}, 
 {"GIN", "Africa", "Guinea", "2020-04-21", 622., 43., 5., 0., 47.362, 3.274, 
  0.381, 0., "", "", "", "", "", "", "", 78.7, 1.3132792*^7, 51.755, 19., 
  3.135, 1.733, 1998.926, 35.3, 336.717, 2.42, "", "", 17.45, 0.3, 61.6}, 
 {"GIN", "Africa", "Guinea", "2020-04-22", 688., 66., 6., 1., 52.388, 5.026, 
  0.457, 0.076, "", "", "", "", "", "", "", 78.7, 1.3132792*^7, 51.755, 19., 
  3.135, 1.733, 1998.926, 35.3, 336.717, 2.42, "", "", 17.45, 0.3, 61.6}, 
 {"GIN", "Africa", "Guinea", "2020-04-23", 761., 73., 6., 0., 57.947, 5.559, 
  0.457, 0., "", "", "", "", "", "", "", 78.7, 1.3132792*^7, 51.755, 19., 
  3.135, 1.733, 1998.926, 35.3, 336.717, 2.42, "", "", 17.45, 0.3, 61.6}, 
 {"GIN", "Africa", "Guinea", "2020-04-24", 862., 101., 6., 0., 65.637, 7.691, 
  0.457, 0., "", "", "", "", "", "", "", 78.7, 1.3132792*^7, 51.755, 19., 
  3.135, 1.733, 1998.926, 35.3, 336.717, 2.42, "", "", 17.45, 0.3, 61.6}, 
 {"GIN", "Africa", "Guinea", "2020-04-25", 954., 92., 6., 0., 72.643, 7.005, 
  0.457, 0., "", "", "", "", "", "", "", 78.7, 1.3132792*^7, 51.755, 19., 
  3.135, 1.733, 1998.926, 35.3, 336.717, 2.42, "", "", 17.45, 0.3, 61.6}, 
 {"GIN", "Africa", "Guinea", "2020-04-26", 996., 42., 7., 1., 75.841, 3.198, 
  0.533, 0.076, "", "", "", "", "", "", "", 78.7, 1.3132792*^7, 51.755, 19., 
  3.135, 1.733, 1998.926, 35.3, 336.717, 2.42, "", "", 17.45, 0.3, 61.6}, 
 {"GIN", "Africa", "Guinea", "2020-04-27", 1094., 98., 7., 0., 83.303, 7.462, 
  0.533, 0., "", "", "", "", "", "", "", 78.7, 1.3132792*^7, 51.755, 19., 
  3.135, 1.733, 1998.926, 35.3, 336.717, 2.42, "", "", 17.45, 0.3, 61.6}, 
 {"GIN", "Africa", "Guinea", "2020-04-28", 1163., 69., 7., 0., 88.557, 5.254, 
  0.533, 0., "", "", "", "", "", "", "", 78.7, 1.3132792*^7, 51.755, 19., 
  3.135, 1.733, 1998.926, 35.3, 336.717, 2.42, "", "", 17.45, 0.3, 61.6}, 
 {"GIN", "Africa", "Guinea", "2020-04-29", 1240., 77., 7., 0., 94.42, 5.863, 
  0.533, 0., "", "", "", "", "", "", "", 78.7, 1.3132792*^7, 51.755, 19., 
  3.135, 1.733, 1998.926, 35.3, 336.717, 2.42, "", "", 17.45, 0.3, 61.6}, 
 {"GIN", "Africa", "Guinea", "2020-04-30", 1351., 111., 7., 0., 102.872, 
  8.452, 0.533, 0., "", "", "", "", "", "", "", 78.7, 1.3132792*^7, 51.755, 
  19., 3.135, 1.733, 1998.926, 35.3, 336.717, 2.42, "", "", 17.45, 0.3, 
  61.6}, {"GIN", "Africa", "Guinea", "2020-05-01", 1495., 144., 7., 0., 
  113.837, 10.965, 0.533, 0., "", "", "", "", "", "", "", 78.7, 1.3132792*^7, 
  51.755, 19., 3.135, 1.733, 1998.926, 35.3, 336.717, 2.42, "", "", 17.45, 
  0.3, 61.6}, {"GIN", "Africa", "Guinea", "2020-05-02", 1537., 42., 7., 0., 
  117.035, 3.198, 0.533, 0., "", "", "", "", "", "", "", 78.7, 1.3132792*^7, 
  51.755, 19., 3.135, 1.733, 1998.926, 35.3, 336.717, 2.42, "", "", 17.45, 
  0.3, 61.6}, {"GIN", "Africa", "Guinea", "2020-05-03", 1586., 49., 7., 0., 
  120.766, 3.731, 0.533, 0., "", "", "", "", "", "", "", 78.7, 1.3132792*^7, 
  51.755, 19., 3.135, 1.733, 1998.926, 35.3, 336.717, 2.42, "", "", 17.45, 
  0.3, 61.6}, {"GIN", "Africa", "Guinea", "2020-05-04", 1586., 0., 7., 0., 
  120.766, 0., 0.533, 0., "", "", "", "", "", "", "", 78.7, 1.3132792*^7, 
  51.755, 19., 3.135, 1.733, 1998.926, 35.3, 336.717, 2.42, "", "", 17.45, 
  0.3, 61.6}, {"GIN", "Africa", "Guinea", "2020-05-05", 1710., 124., 9., 2., 
  130.208, 9.442, 0.685, 0.152, "", "", "", "", "", "", "", 78.7, 
  1.3132792*^7, 51.755, 19., 3.135, 1.733, 1998.926, 35.3, 336.717, 2.42, "", 
  "", 17.45, 0.3, 61.6}, {"GIN", "Africa", "Guinea", "2020-05-06", 1811., 
  101., 10., 1., 137.899, 7.691, 0.761, 0.076, "", "", "", "", "", "", "", 
  78.7, 1.3132792*^7, 51.755, 19., 3.135, 1.733, 1998.926, 35.3, 336.717, 
  2.42, "", "", 17.45, 0.3, 61.6}, {"GIN", "Africa", "Guinea", "2020-05-07", 
  1856., 45., 11., 1., 141.326, 3.427, 0.838, 0.076, "", "", "", "", "", "", 
  "", 78.7, 1.3132792*^7, 51.755, 19., 3.135, 1.733, 1998.926, 35.3, 336.717, 
  2.42, "", "", 17.45, 0.3, 61.6}, {"GIN", "Africa", "Guinea", "2020-05-08", 
  1927., 71., 11., 0., 146.732, 5.406, 0.838, 0., "", "", "", "", "", "", "", 
  78.7, 1.3132792*^7, 51.755, 19., 3.135, 1.733, 1998.926, 35.3, 336.717, 
  2.42, "", "", 17.45, 0.3, 61.6}, {"GIN", "Africa", "Guinea", "2020-05-09", 
  2009., 82., 11., 0., 152.976, 6.244, 0.838, 0., "", "", "", "", "", "", "", 
  78.7, 1.3132792*^7, 51.755, 19., 3.135, 1.733, 1998.926, 35.3, 336.717, 
  2.42, "", "", 17.45, 0.3, 61.6}, {"GIN", "Africa", "Guinea", "2020-05-10", 
  2042., 33., 11., 0., 155.489, 2.513, 0.838, 0., "", "", "", "", "", "", "", 
  78.7, 1.3132792*^7, 51.755, 19., 3.135, 1.733, 1998.926, 35.3, 336.717, 
  2.42, "", "", 17.45, 0.3, 61.6}, {"GIN", "Africa", "Guinea", "2020-05-11", 
  2146., 104., 11., 0., 163.408, 7.919, 0.838, 0., "", "", "", "", "", "", 
  "", 78.7, 1.3132792*^7, 51.755, 19., 3.135, 1.733, 1998.926, 35.3, 336.717, 
  2.42, "", "", 17.45, 0.3, 61.6}, {"GIN", "Africa", "Guinea", "2020-05-12", 
  2213., 67., 11., 0., 168.509, 5.102, 0.838, 0., "", "", "", "", "", "", "", 
  78.7, 1.3132792*^7, 51.755, 19., 3.135, 1.733, 1998.926, 35.3, 336.717, 
  2.42, "", "", 17.45, 0.3, 61.6}, {"GIN", "Africa", "Guinea", "2020-05-13", 
  2213., 0., 11., 0., 168.509, 0., 0.838, 0., "", "", "", "", "", "", "", 
  78.7, 1.3132792*^7, 51.755, 19., 3.135, 1.733, 1998.926, 35.3, 336.717, 
  2.42, "", "", 17.45, 0.3, 61.6}, {"GIN", "Africa", "Guinea", "2020-05-14", 
  2374., 161., 14., 3., 180.769, 12.259, 1.066, 0.228, "", "", "", "", "", 
  "", "", 78.7, 1.3132792*^7, 51.755, 19., 3.135, 1.733, 1998.926, 35.3, 
  336.717, 2.42, "", "", 17.45, 0.3, 61.6}, {"GIN", "Africa", "Guinea", 
  "2020-05-15", 2473., 99., 14., 0., 188.307, 7.538, 1.066, 0., "", "", "", 
  "", "", "", "", 78.7, 1.3132792*^7, 51.755, 19., 3.135, 1.733, 1998.926, 
  35.3, 336.717, 2.42, "", "", 17.45, 0.3, 61.6}, 
 {"GIN", "Africa", "Guinea", "2020-05-16", 2531., 58., 15., 1., 192.724, 
  4.416, 1.142, 0.076, "", "", "", "", "", "", "", 78.7, 1.3132792*^7, 
  51.755, 19., 3.135, 1.733, 1998.926, 35.3, 336.717, 2.42, "", "", 17.45, 
  0.3, 61.6}, {"GIN", "Africa", "Guinea", "2020-05-17", 2658., 127., 16., 1., 
  202.394, 9.67, 1.218, 0.076, "", "", "", "", "", "", "", 78.7, 
  1.3132792*^7, 51.755, 19., 3.135, 1.733, 1998.926, 35.3, 336.717, 2.42, "", 
  "", 17.45, 0.3, 61.6}, {"GIN", "Africa", "Guinea", "2020-05-18", 2658., 0., 
  16., 0., 202.394, 0., 1.218, 0., "", "", "", "", "", "", "", 78.7, 
  1.3132792*^7, 51.755, 19., 3.135, 1.733, 1998.926, 35.3, 336.717, 2.42, "", 
  "", 17.45, 0.3, 61.6}, {"GIN", "Africa", "Guinea", "2020-05-19", 2796., 
  138., 16., 0., 212.902, 10.508, 1.218, 0., "", "", "", "", "", "", "", 
  78.7, 1.3132792*^7, 51.755, 19., 3.135, 1.733, 1998.926, 35.3, 336.717, 
  2.42, "", "", 17.45, 0.3, 61.6}, {"GIN", "Africa", "Guinea", "2020-05-20", 
  2863., 67., 18., 2., 218.004, 5.102, 1.371, 0.152, "", "", "", "", "", "", 
  "", 78.7, 1.3132792*^7, 51.755, 19., 3.135, 1.733, 1998.926, 35.3, 336.717, 
  2.42, "", "", 17.45, 0.3, 61.6}, {"GIN", "Africa", "Guinea", "2020-05-21", 
  2863., 0., 18., 0., 218.004, 0., 1.371, 0., "", "", "", "", "", "", "", 
  78.7, 1.3132792*^7, 51.755, 19., 3.135, 1.733, 1998.926, 35.3, 336.717, 
  2.42, "", "", 17.45, 0.3, 61.6}, {"GIN", "Africa", "Guinea", "2020-05-22", 
  3067., 204., 19., 1., 233.538, 15.534, 1.447, 0.076, "", "", "", "", "", 
  "", "", 78.7, 1.3132792*^7, 51.755, 19., 3.135, 1.733, 1998.926, 35.3, 
  336.717, 2.42, "", "", 17.45, 0.3, 61.6}, {"GIN", "Africa", "Guinea", 
  "2020-05-23", 3067., 0., 19., 0., 233.538, 0., 1.447, 0., "", "", "", "", 
  "", "", "", 78.7, 1.3132792*^7, 51.755, 19., 3.135, 1.733, 1998.926, 35.3, 
  336.717, 2.42, "", "", 17.45, 0.3, 61.6}, {"GIN", "Africa", "Guinea", 
  "2020-05-24", 3176., 109., 20., 1., 241.837, 8.3, 1.523, 0.076, "", "", "", 
  "", "", "", "", 78.7, 1.3132792*^7, 51.755, 19., 3.135, 1.733, 1998.926, 
  35.3, 336.717, 2.42, "", "", 17.45, 0.3, 61.6}, 
 {"GIN", "Africa", "Guinea", "2020-05-25", 3275., 99., 20., 0., 249.376, 
  7.538, 1.523, 0., "", "", "", "", "", "", "", 78.7, 1.3132792*^7, 51.755, 
  19., 3.135, 1.733, 1998.926, 35.3, 336.717, 2.42, "", "", 17.45, 0.3, 
  61.6}, {"GIN", "Africa", "Guinea", "2020-05-26", 3275., 0., 20., 0., 
  249.376, 0., 1.523, 0., "", "", "", "", "", "", "", 78.7, 1.3132792*^7, 
  51.755, 19., 3.135, 1.733, 1998.926, 35.3, 336.717, 2.42, "", "", 17.45, 
  0.3, 61.6}, {"GIN", "Africa", "Guinea", "2020-05-27", 3358., 83., 20., 0., 
  255.696, 6.32, 1.523, 0., "", "", "", "", "", "", "", 78.7, 1.3132792*^7, 
  51.755, 19., 3.135, 1.733, 1998.926, 35.3, 336.717, 2.42, "", "", 17.45, 
  0.3, 61.6}, {"GIN", "Africa", "Guinea", "2020-05-28", 3446., 88., 21., 1., 
  262.397, 6.701, 1.599, 0.076, "", "", "", "", "", "", "", 78.7, 
  1.3132792*^7, 51.755, 19., 3.135, 1.733, 1998.926, 35.3, 336.717, 2.42, "", 
  "", 17.45, 0.3, 61.6}, {"GIN", "Africa", "Guinea", "2020-05-29", 3553., 
  107., 22., 1., 270.544, 8.148, 1.675, 0.076, "", "", "", "", "", "", "", 
  78.7, 1.3132792*^7, 51.755, 19., 3.135, 1.733, 1998.926, 35.3, 336.717, 
  2.42, "", "", 17.45, 0.3, 61.6}, {"GIN", "Africa", "Guinea", "2020-05-30", 
  3656., 103., 22., 0., 278.387, 7.843, 1.675, 0., "", "", "", "", "", "", 
  "", 78.7, 1.3132792*^7, 51.755, 19., 3.135, 1.733, 1998.926, 35.3, 336.717, 
  2.42, "", "", 17.45, 0.3, 61.6}, {"GIN", "Africa", "Guinea", "2020-05-31", 
  3706., 50., 23., 1., 282.194, 3.807, 1.751, 0.076, "", "", "", "", "", "", 
  "", 78.7, 1.3132792*^7, 51.755, 19., 3.135, 1.733, 1998.926, 35.3, 336.717, 
  2.42, "", "", 17.45, 0.3, 61.6}, {"GIN", "Africa", "Guinea", "2020-06-01", 
  3771., 65., 23., 0., 287.144, 4.949, 1.751, 0., "", "", "", "", "", "", "", 
  78.7, 1.3132792*^7, 51.755, 19., 3.135, 1.733, 1998.926, 35.3, 336.717, 
  2.42, "", "", 17.45, 0.3, 61.6}, {"GIN", "Africa", "Guinea", "2020-06-02", 
  3844., 73., 23., 0., 292.702, 5.559, 1.751, 0., "", "", "", "", "", "", "", 
  78.7, 1.3132792*^7, 51.755, 19., 3.135, 1.733, 1998.926, 35.3, 336.717, 
  2.42, "", "", 17.45, 0.3, 61.6}, {"GIN", "Africa", "Guinea", "2020-06-03", 
  3844., 0., 23., 0., 292.702, 0., 1.751, 0., "", "", "", "", "", "", "", 
  78.7, 1.3132792*^7, 51.755, 19., 3.135, 1.733, 1998.926, 35.3, 336.717, 
  2.42, "", "", 17.45, 0.3, 61.6}, {"GIN", "Africa", "Guinea", "2020-06-04", 
  3886., 42., 23., 0., 295.901, 3.198, 1.751, 0., "", "", "", "", "", "", "", 
  78.7, 1.3132792*^7, 51.755, 19., 3.135, 1.733, 1998.926, 35.3, 336.717, 
  2.42, "", "", 17.45, 0.3, 61.6}, {"GIN", "Africa", "Guinea", "2020-06-05", 
  3991., 105., 23., 0., 303.896, 7.995, 1.751, 0., "", "", "", "", "", "", 
  "", 78.7, 1.3132792*^7, 51.755, 19., 3.135, 1.733, 1998.926, 35.3, 336.717, 
  2.42, "", "", 17.45, 0.3, 61.6}, {"GIN", "Africa", "Guinea", "2020-06-06", 
  4060., 69., 23., 0., 309.15, 5.254, 1.751, 0., "", "", "", "", "", "", "", 
  78.7, 1.3132792*^7, 51.755, 19., 3.135, 1.733, 1998.926, 35.3, 336.717, 
  2.42, "", "", 17.45, 0.3, 61.6}, {"GIN", "Africa", "Guinea", "2020-06-07", 
  4117., 57., 23., 0., 313.49, 4.34, 1.751, 0., "", "", "", "", "", "", "", 
  78.7, 1.3132792*^7, 51.755, 19., 3.135, 1.733, 1998.926, 35.3, 336.717, 
  2.42, "", "", 17.45, 0.3, 61.6}, {"GIN", "Africa", "Guinea", "2020-06-08", 
  4165., 48., 23., 0., 317.145, 3.655, 1.751, 0., "", "", "", "", "", "", "", 
  78.7, 1.3132792*^7, 51.755, 19., 3.135, 1.733, 1998.926, 35.3, 336.717, 
  2.42, "", "", 17.45, 0.3, 61.6}, {"GIN", "Africa", "Guinea", "2020-06-09", 
  4216., 51., 23., 0., 321.028, 3.883, 1.751, 0., "", "", "", "", "", "", "", 
  78.7, 1.3132792*^7, 51.755, 19., 3.135, 1.733, 1998.926, 35.3, 336.717, 
  2.42, "", "", 17.45, 0.3, 61.6}, {"GIN", "Africa", "Guinea", "2020-06-10", 
  4258., 42., 23., 0., 324.227, 3.198, 1.751, 0., "", "", "", "", "", "", "", 
  78.7, 1.3132792*^7, 51.755, 19., 3.135, 1.733, 1998.926, 35.3, 336.717, 
  2.42, "", "", 17.45, 0.3, 61.6}, {"GIN", "Africa", "Guinea", "2020-06-11", 
  4258., 0., 23., 0., 324.227, 0., 1.751, 0., "", "", "", "", "", "", "", 
  78.7, 1.3132792*^7, 51.755, 19., 3.135, 1.733, 1998.926, 35.3, 336.717, 
  2.42, "", "", 17.45, 0.3, 61.6}, {"GIN", "Africa", "Guinea", "2020-06-12", 
  4372., 114., 23., 0., 332.907, 8.681, 1.751, 0., "", "", "", "", "", "", 
  "", 78.7, 1.3132792*^7, 51.755, 19., 3.135, 1.733, 1998.926, 35.3, 336.717, 
  2.42, "", "", 17.45, 0.3, 61.6}, {"GIN", "Africa", "Guinea", "2020-06-13", 
  4426., 54., 24., 1., 337.019, 4.112, 1.827, 0.076, "", "", "", "", "", "", 
  "", 78.7, 1.3132792*^7, 51.755, 19., 3.135, 1.733, 1998.926, 35.3, 336.717, 
  2.42, "", "", 17.45, 0.3, 61.6}, {"GIN", "Africa", "Guinea", "2020-06-14", 
  4484., 58., 25., 1., 341.435, 4.416, 1.904, 0.076, "", "", "", "", "", "", 
  "", 78.7, 1.3132792*^7, 51.755, 19., 3.135, 1.733, 1998.926, 35.3, 336.717, 
  2.42, "", "", 17.45, 0.3, 61.6}, {"GIN", "Africa", "Guinea", "2020-06-15", 
  4532., 48., 25., 0., 345.09, 3.655, 1.904, 0., "", "", "", "", "", "", "", 
  54.63, 1.3132792*^7, 51.755, 19., 3.135, 1.733, 1998.926, 35.3, 336.717, 
  2.42, "", "", 17.45, 0.3, 61.6}, {"GIN", "Africa", "Guinea", "2020-06-16", 
  4572., 40., 26., 1., 348.136, 3.046, 1.98, 0.076, "", "", "", "", "", "", 
  "", 54.63, 1.3132792*^7, 51.755, 19., 3.135, 1.733, 1998.926, 35.3, 
  336.717, 2.42, "", "", 17.45, 0.3, 61.6}, {"GIN", "Africa", "Guinea", 
  "2020-06-17", 4639., 67., 26., 0., 353.238, 5.102, 1.98, 0., "", "", "", 
  "", "", "", "", 54.63, 1.3132792*^7, 51.755, 19., 3.135, 1.733, 1998.926, 
  35.3, 336.717, 2.42, "", "", 17.45, 0.3, 61.6}, 
 {"GIN", "Africa", "Guinea", "2020-06-18", 4668., 29., 26., 0., 355.446, 
  2.208, 1.98, 0., "", "", "", "", "", "", "", 54.63, 1.3132792*^7, 51.755, 
  19., 3.135, 1.733, 1998.926, 35.3, 336.717, 2.42, "", "", 17.45, 0.3, 
  61.6}, {"GIN", "Africa", "Guinea", "2020-06-19", 4841., 173., 26., 0., 
  368.619, 13.173, 1.98, 0., "", "", "", "", "", "", "", 54.63, 1.3132792*^7, 
  51.755, 19., 3.135, 1.733, 1998.926, 35.3, 336.717, 2.42, "", "", 17.45, 
  0.3, 61.6}, {"GIN", "Africa", "Guinea", "2020-06-20", 4904., 63., 27., 1., 
  373.416, 4.797, 2.056, 0.076, "", "", "", "", "", "", "", 54.63, 
  1.3132792*^7, 51.755, 19., 3.135, 1.733, 1998.926, 35.3, 336.717, 2.42, "", 
  "", 17.45, 0.3, 61.6}, {"GIN", "Africa", "Guinea", "2020-06-21", 4960., 
  56., 27., 0., 377.681, 4.264, 2.056, 0., "", "", "", "", "", "", "", 54.63, 
  1.3132792*^7, 51.755, 19., 3.135, 1.733, 1998.926, 35.3, 336.717, 2.42, "", 
  "", 17.45, 0.3, 61.6}, {"GIN", "Africa", "Guinea", "2020-06-22", 4988., 
  28., 27., 0., 379.813, 2.132, 2.056, 0., "", "", "", "", "", "", "", 54.63, 
  1.3132792*^7, 51.755, 19., 3.135, 1.733, 1998.926, 35.3, 336.717, 2.42, "", 
  "", 17.45, 0.3, 61.6}, {"GIN", "Africa", "Guinea", "2020-06-23", 4988., 0., 
  27., 0., 379.813, 0., 2.056, 0., "", "", "", "", "", "", "", 54.63, 
  1.3132792*^7, 51.755, 19., 3.135, 1.733, 1998.926, 35.3, 336.717, 2.42, "", 
  "", 17.45, 0.3, 61.6}, {"GIN", "Africa", "Guinea", "2020-06-24", 5104., 
  116., 29., 2., 388.645, 8.833, 2.208, 0.152, "", "", "", "", "", "", "", 
  54.63, 1.3132792*^7, 51.755, 19., 3.135, 1.733, 1998.926, 35.3, 336.717, 
  2.42, "", "", 17.45, 0.3, 61.6}, {"GIN", "Africa", "Guinea", "2020-06-25", 
  5174., 70., 29., 0., 393.976, 5.33, 2.208, 0., "", "", "", "", "", "", "", 
  54.63, 1.3132792*^7, 51.755, 19., 3.135, 1.733, 1998.926, 35.3, 336.717, 
  2.42, "", "", 17.45, 0.3, 61.6}, {"GIN", "Africa", "Guinea", "2020-06-26", 
  5211., 37., 29., 0., 396.793, 2.817, 2.208, 0., "", "", "", "", "", "", "", 
  54.63, 1.3132792*^7, 51.755, 19., 3.135, 1.733, 1998.926, 35.3, 336.717, 
  2.42, "", "", 17.45, 0.3, 61.6}, {"GIN", "Africa", "Guinea", "2020-06-27", 
  5260., 49., 29., 0., 400.524, 3.731, 2.208, 0., "", "", "", "", "", "", "", 
  54.63, 1.3132792*^7, 51.755, 19., 3.135, 1.733, 1998.926, 35.3, 336.717, 
  2.42, "", "", 17.45, 0.3, 61.6}, {"GIN", "Africa", "Guinea", "2020-06-28", 
  5291., 31., 30., 1., 402.885, 2.361, 2.284, 0.076, "", "", "", "", "", "", 
  "", 54.63, 1.3132792*^7, 51.755, 19., 3.135, 1.733, 1998.926, 35.3, 
  336.717, 2.42, "", "", 17.45, 0.3, 61.6}, {"GIN", "Africa", "Guinea", 
  "2020-06-29", 5342., 51., 31., 1., 406.768, 3.883, 2.361, 0.076, "", "", 
  "", "", "", "", "", 54.63, 1.3132792*^7, 51.755, 19., 3.135, 1.733, 
  1998.926, 35.3, 336.717, 2.42, "", "", 17.45, 0.3, 61.6}, 
 {"GIN", "Africa", "Guinea", "2020-06-30", 5351., 9., 31., 0., 407.453, 
  0.685, 2.361, 0., "", "", "", "", "", "", "", 54.63, 1.3132792*^7, 51.755, 
  19., 3.135, 1.733, 1998.926, 35.3, 336.717, 2.42, "", "", 17.45, 0.3, 
  61.6}, {"GIN", "Africa", "Guinea", "2020-07-01", 5391., 40., 33., 2., 
  410.499, 3.046, 2.513, 0.152, "", "", "", "", "", "", "", 54.63, 
  1.3132792*^7, 51.755, 19., 3.135, 1.733, 1998.926, 35.3, 336.717, 2.42, "", 
  "", 17.45, 0.3, 61.6}, {"GIN", "Africa", "Guinea", "2020-07-02", 5404., 
  13., 33., 0., 411.489, 0.99, 2.513, 0., "", "", "", "", "", "", "", "", 
  1.3132792*^7, 51.755, 19., 3.135, 1.733, 1998.926, 35.3, 336.717, 2.42, "", 
  "", 17.45, 0.3, 61.6}, {"GIN", "Africa", "Guinea", "2020-07-03", 5450., 
  46., 33., 0., 414.992, 3.503, 2.513, 0., "", "", "", "", "", "", "", "", 
  1.3132792*^7, 51.755, 19., 3.135, 1.733, 1998.926, 35.3, 336.717, 2.42, "", 
  "", 17.45, 0.3, 61.6}, {"GIN", "Africa", "Guinea", "2020-07-04", 5521., 
  71., 33., 0., 420.398, 5.406, 2.513, 0., "", "", "", "", "", "", "", "", 
  1.3132792*^7, 51.755, 19., 3.135, 1.733, 1998.926, 35.3, 336.717, 2.42, "", 
  "", 17.45, 0.3, 61.6}, {"GIN", "Africa", "Guinea", "2020-07-05", 5570., 
  49., 34., 1., 424.129, 3.731, 2.589, 0.076, "", "", "", "", "", "", "", "", 
  1.3132792*^7, 51.755, 19., 3.135, 1.733, 1998.926, 35.3, 336.717, 2.42, "", 
  "", 17.45, 0.3, 61.6}, {"GIN", "Africa", "Guinea", "2020-07-06", 5610., 
  40., 34., 0., 427.175, 3.046, 2.589, 0., "", "", "", "", "", "", "", "", 
  1.3132792*^7, 51.755, 19., 3.135, 1.733, 1998.926, 35.3, 336.717, 2.42, "", 
  "", 17.45, 0.3, 61.6}, {"GIN", "Africa", "Guinea", "2020-07-07", 5636., 
  26., 34., 0., 429.155, 1.98, 2.589, 0., "", "", "", "", "", "", "", "", 
  1.3132792*^7, 51.755, 19., 3.135, 1.733, 1998.926, 35.3, 336.717, 2.42, "", 
  "", 17.45, 0.3, 61.6}, {"GIN", "Africa", "Guinea", "2020-07-08", 5697., 
  61., 34., 0., 433.8, 4.645, 2.589, 0., "", "", "", "", "", "", "", "", 
  1.3132792*^7, 51.755, 19., 3.135, 1.733, 1998.926, 35.3, 336.717, 2.42, "", 
  "", 17.45, 0.3, 61.6}, {"GNB", "Africa", "Guinea-Bissau", "2020-03-27", 2., 
  2., 0., 0., 1.016, 1.016, 0., 0., "", "", "", "", "", "", "", "", 
  1.967998*^6, 66.191, 19.4, 3.002, 1.565, 1548.675, 67.1, 382.474, 2.42, "", 
  "", 6.403, "", 58.32}, {"GNB", "Africa", "Guinea-Bissau", "2020-03-28", 2., 
  0., 0., 0., 1.016, 0., 0., 0., "", "", "", "", "", "", "", "", 1.967998*^6, 
  66.191, 19.4, 3.002, 1.565, 1548.675, 67.1, 382.474, 2.42, "", "", 6.403, 
  "", 58.32}, {"GNB", "Africa", "Guinea-Bissau", "2020-03-29", 2., 0., 0., 
  0., 1.016, 0., 0., 0., "", "", "", "", "", "", "", "", 1.967998*^6, 66.191, 
  19.4, 3.002, 1.565, 1548.675, 67.1, 382.474, 2.42, "", "", 6.403, "", 
  58.32}, {"GNB", "Africa", "Guinea-Bissau", "2020-03-30", 2., 0., 0., 0., 
  1.016, 0., 0., 0., "", "", "", "", "", "", "", "", 1.967998*^6, 66.191, 
  19.4, 3.002, 1.565, 1548.675, 67.1, 382.474, 2.42, "", "", 6.403, "", 
  58.32}, {"GNB", "Africa", "Guinea-Bissau", "2020-03-31", 2., 0., 0., 0., 
  1.016, 0., 0., 0., "", "", "", "", "", "", "", "", 1.967998*^6, 66.191, 
  19.4, 3.002, 1.565, 1548.675, 67.1, 382.474, 2.42, "", "", 6.403, "", 
  58.32}, {"GNB", "Africa", "Guinea-Bissau", "2020-04-01", 8., 6., 0., 0., 
  4.065, 3.049, 0., 0., "", "", "", "", "", "", "", "", 1.967998*^6, 66.191, 
  19.4, 3.002, 1.565, 1548.675, 67.1, 382.474, 2.42, "", "", 6.403, "", 
  58.32}, {"GNB", "Africa", "Guinea-Bissau", "2020-04-02", 9., 1., 0., 0., 
  4.573, 0.508, 0., 0., "", "", "", "", "", "", "", "", 1.967998*^6, 66.191, 
  19.4, 3.002, 1.565, 1548.675, 67.1, 382.474, 2.42, "", "", 6.403, "", 
  58.32}, {"GNB", "Africa", "Guinea-Bissau", "2020-04-03", 9., 0., 0., 0., 
  4.573, 0., 0., 0., "", "", "", "", "", "", "", "", 1.967998*^6, 66.191, 
  19.4, 3.002, 1.565, 1548.675, 67.1, 382.474, 2.42, "", "", 6.403, "", 
  58.32}, {"GNB", "Africa", "Guinea-Bissau", "2020-04-04", 15., 6., 0., 0., 
  7.622, 3.049, 0., 0., "", "", "", "", "", "", "", "", 1.967998*^6, 66.191, 
  19.4, 3.002, 1.565, 1548.675, 67.1, 382.474, 2.42, "", "", 6.403, "", 
  58.32}, {"GNB", "Africa", "Guinea-Bissau", "2020-04-05", 18., 3., 0., 0., 
  9.146, 1.524, 0., 0., "", "", "", "", "", "", "", "", 1.967998*^6, 66.191, 
  19.4, 3.002, 1.565, 1548.675, 67.1, 382.474, 2.42, "", "", 6.403, "", 
  58.32}, {"GNB", "Africa", "Guinea-Bissau", "2020-04-06", 18., 0., 0., 0., 
  9.146, 0., 0., 0., "", "", "", "", "", "", "", "", 1.967998*^6, 66.191, 
  19.4, 3.002, 1.565, 1548.675, 67.1, 382.474, 2.42, "", "", 6.403, "", 
  58.32}, {"GNB", "Africa", "Guinea-Bissau", "2020-04-07", 33., 15., 0., 0., 
  16.768, 7.622, 0., 0., "", "", "", "", "", "", "", "", 1.967998*^6, 66.191, 
  19.4, 3.002, 1.565, 1548.675, 67.1, 382.474, 2.42, "", "", 6.403, "", 
  58.32}, {"GNB", "Africa", "Guinea-Bissau", "2020-04-08", 33., 0., 0., 0., 
  16.768, 0., 0., 0., "", "", "", "", "", "", "", "", 1.967998*^6, 66.191, 
  19.4, 3.002, 1.565, 1548.675, 67.1, 382.474, 2.42, "", "", 6.403, "", 
  58.32}, {"GNB", "Africa", "Guinea-Bissau", "2020-04-09", 33., 0., 0., 0., 
  16.768, 0., 0., 0., "", "", "", "", "", "", "", "", 1.967998*^6, 66.191, 
  19.4, 3.002, 1.565, 1548.675, 67.1, 382.474, 2.42, "", "", 6.403, "", 
  58.32}, {"GNB", "Africa", "Guinea-Bissau", "2020-04-10", 35., 2., 0., 0., 
  17.785, 1.016, 0., 0., "", "", "", "", "", "", "", "", 1.967998*^6, 66.191, 
  19.4, 3.002, 1.565, 1548.675, 67.1, 382.474, 2.42, "", "", 6.403, "", 
  58.32}, {"GNB", "Africa", "Guinea-Bissau", "2020-04-11", 35., 0., 0., 0., 
  17.785, 0., 0., 0., "", "", "", "", "", "", "", "", 1.967998*^6, 66.191, 
  19.4, 3.002, 1.565, 1548.675, 67.1, 382.474, 2.42, "", "", 6.403, "", 
  58.32}, {"GNB", "Africa", "Guinea-Bissau", "2020-04-12", 38., 3., 0., 0., 
  19.309, 1.524, 0., 0., "", "", "", "", "", "", "", "", 1.967998*^6, 66.191, 
  19.4, 3.002, 1.565, 1548.675, 67.1, 382.474, 2.42, "", "", 6.403, "", 
  58.32}, {"GNB", "Africa", "Guinea-Bissau", "2020-04-13", 39., 1., 0., 0., 
  19.817, 0.508, 0., 0., "", "", "", "", "", "", "", "", 1.967998*^6, 66.191, 
  19.4, 3.002, 1.565, 1548.675, 67.1, 382.474, 2.42, "", "", 6.403, "", 
  58.32}, {"GNB", "Africa", "Guinea-Bissau", "2020-04-14", 39., 0., 0., 0., 
  19.817, 0., 0., 0., "", "", "", "", "", "", "", "", 1.967998*^6, 66.191, 
  19.4, 3.002, 1.565, 1548.675, 67.1, 382.474, 2.42, "", "", 6.403, "", 
  58.32}, {"GNB", "Africa", "Guinea-Bissau", "2020-04-15", 40., 1., 0., 0., 
  20.325, 0.508, 0., 0., "", "", "", "", "", "", "", "", 1.967998*^6, 66.191, 
  19.4, 3.002, 1.565, 1548.675, 67.1, 382.474, 2.42, "", "", 6.403, "", 
  58.32}, {"GNB", "Africa", "Guinea-Bissau", "2020-04-16", 43., 3., 0., 0., 
  21.85, 1.524, 0., 0., "", "", "", "", "", "", "", "", 1.967998*^6, 66.191, 
  19.4, 3.002, 1.565, 1548.675, 67.1, 382.474, 2.42, "", "", 6.403, "", 
  58.32}, {"GNB", "Africa", "Guinea-Bissau", "2020-04-17", 46., 3., 0., 0., 
  23.374, 1.524, 0., 0., "", "", "", "", "", "", "", "", 1.967998*^6, 66.191, 
  19.4, 3.002, 1.565, 1548.675, 67.1, 382.474, 2.42, "", "", 6.403, "", 
  58.32}, {"GNB", "Africa", "Guinea-Bissau", "2020-04-18", 50., 4., 0., 0., 
  25.407, 2.033, 0., 0., "", "", "", "", "", "", "", "", 1.967998*^6, 66.191, 
  19.4, 3.002, 1.565, 1548.675, 67.1, 382.474, 2.42, "", "", 6.403, "", 
  58.32}, {"GNB", "Africa", "Guinea-Bissau", "2020-04-19", 50., 0., 0., 0., 
  25.407, 0., 0., 0., "", "", "", "", "", "", "", "", 1.967998*^6, 66.191, 
  19.4, 3.002, 1.565, 1548.675, 67.1, 382.474, 2.42, "", "", 6.403, "", 
  58.32}, {"GNB", "Africa", "Guinea-Bissau", "2020-04-20", 50., 0., 0., 0., 
  25.407, 0., 0., 0., "", "", "", "", "", "", "", "", 1.967998*^6, 66.191, 
  19.4, 3.002, 1.565, 1548.675, 67.1, 382.474, 2.42, "", "", 6.403, "", 
  58.32}, {"GNB", "Africa", "Guinea-Bissau", "2020-04-21", 50., 0., 0., 0., 
  25.407, 0., 0., 0., "", "", "", "", "", "", "", "", 1.967998*^6, 66.191, 
  19.4, 3.002, 1.565, 1548.675, 67.1, 382.474, 2.42, "", "", 6.403, "", 
  58.32}, {"GNB", "Africa", "Guinea-Bissau", "2020-04-22", 50., 0., 0., 0., 
  25.407, 0., 0., 0., "", "", "", "", "", "", "", "", 1.967998*^6, 66.191, 
  19.4, 3.002, 1.565, 1548.675, 67.1, 382.474, 2.42, "", "", 6.403, "", 
  58.32}, {"GNB", "Africa", "Guinea-Bissau", "2020-04-23", 50., 0., 0., 0., 
  25.407, 0., 0., 0., "", "", "", "", "", "", "", "", 1.967998*^6, 66.191, 
  19.4, 3.002, 1.565, 1548.675, 67.1, 382.474, 2.42, "", "", 6.403, "", 
  58.32}, {"GNB", "Africa", "Guinea-Bissau", "2020-04-24", 52., 2., 0., 0., 
  26.423, 1.016, 0., 0., "", "", "", "", "", "", "", "", 1.967998*^6, 66.191, 
  19.4, 3.002, 1.565, 1548.675, 67.1, 382.474, 2.42, "", "", 6.403, "", 
  58.32}, {"GNB", "Africa", "Guinea-Bissau", "2020-04-25", 52., 0., 0., 0., 
  26.423, 0., 0., 0., "", "", "", "", "", "", "", "", 1.967998*^6, 66.191, 
  19.4, 3.002, 1.565, 1548.675, 67.1, 382.474, 2.42, "", "", 6.403, "", 
  58.32}, {"GNB", "Africa", "Guinea-Bissau", "2020-04-26", 52., 0., 0., 0., 
  26.423, 0., 0., 0., "", "", "", "", "", "", "", "", 1.967998*^6, 66.191, 
  19.4, 3.002, 1.565, 1548.675, 67.1, 382.474, 2.42, "", "", 6.403, "", 
  58.32}, {"GNB", "Africa", "Guinea-Bissau", "2020-04-27", 53., 1., 1., 1., 
  26.931, 0.508, 0.508, 0.508, "", "", "", "", "", "", "", "", 1.967998*^6, 
  66.191, 19.4, 3.002, 1.565, 1548.675, 67.1, 382.474, 2.42, "", "", 6.403, 
  "", 58.32}, {"GNB", "Africa", "Guinea-Bissau", "2020-04-28", 73., 20., 1., 
  0., 37.094, 10.163, 0.508, 0., "", "", "", "", "", "", "", "", 1.967998*^6, 
  66.191, 19.4, 3.002, 1.565, 1548.675, 67.1, 382.474, 2.42, "", "", 6.403, 
  "", 58.32}, {"GNB", "Africa", "Guinea-Bissau", "2020-04-29", 73., 0., 1., 
  0., 37.094, 0., 0.508, 0., "", "", "", "", "", "", "", "", 1.967998*^6, 
  66.191, 19.4, 3.002, 1.565, 1548.675, 67.1, 382.474, 2.42, "", "", 6.403, 
  "", 58.32}, {"GNB", "Africa", "Guinea-Bissau", "2020-04-30", 77., 4., 1., 
  0., 39.126, 2.033, 0.508, 0., "", "", "", "", "", "", "", "", 1.967998*^6, 
  66.191, 19.4, 3.002, 1.565, 1548.675, 67.1, 382.474, 2.42, "", "", 6.403, 
  "", 58.32}, {"GNB", "Africa", "Guinea-Bissau", "2020-05-01", 205., 128., 
  1., 0., 104.167, 65.041, 0.508, 0., "", "", "", "", "", "", "", "", 
  1.967998*^6, 66.191, 19.4, 3.002, 1.565, 1548.675, 67.1, 382.474, 2.42, "", 
  "", 6.403, "", 58.32}, {"GNB", "Africa", "Guinea-Bissau", "2020-05-02", 
  257., 52., 1., 0., 130.59, 26.423, 0.508, 0., "", "", "", "", "", "", "", 
  "", 1.967998*^6, 66.191, 19.4, 3.002, 1.565, 1548.675, 67.1, 382.474, 2.42, 
  "", "", 6.403, "", 58.32}, {"GNB", "Africa", "Guinea-Bissau", "2020-05-03", 
  257., 0., 1., 0., 130.59, 0., 0.508, 0., "", "", "", "", "", "", "", "", 
  1.967998*^6, 66.191, 19.4, 3.002, 1.565, 1548.675, 67.1, 382.474, 2.42, "", 
  "", 6.403, "", 58.32}, {"GNB", "Africa", "Guinea-Bissau", "2020-05-04", 
  292., 35., 2., 1., 148.374, 17.785, 1.016, 0.508, "", "", "", "", "", "", 
  "", "", 1.967998*^6, 66.191, 19.4, 3.002, 1.565, 1548.675, 67.1, 382.474, 
  2.42, "", "", 6.403, "", 58.32}, {"GNB", "Africa", "Guinea-Bissau", 
  "2020-05-05", 413., 121., 2., 0., 209.858, 61.484, 1.016, 0., "", "", "", 
  "", "", "", "", "", 1.967998*^6, 66.191, 19.4, 3.002, 1.565, 1548.675, 
  67.1, 382.474, 2.42, "", "", 6.403, "", 58.32}, 
 {"GNB", "Africa", "Guinea-Bissau", "2020-05-06", 475., 62., 2., 0., 241.362, 
  31.504, 1.016, 0., "", "", "", "", "", "", "", "", 1.967998*^6, 66.191, 
  19.4, 3.002, 1.565, 1548.675, 67.1, 382.474, 2.42, "", "", 6.403, "", 
  58.32}, {"GNB", "Africa", "Guinea-Bissau", "2020-05-07", 475., 0., 2., 0., 
  241.362, 0., 1.016, 0., "", "", "", "", "", "", "", "", 1.967998*^6, 
  66.191, 19.4, 3.002, 1.565, 1548.675, 67.1, 382.474, 2.42, "", "", 6.403, 
  "", 58.32}, {"GNB", "Africa", "Guinea-Bissau", "2020-05-08", 564., 89., 2., 
  0., 286.586, 45.224, 1.016, 0., "", "", "", "", "", "", "", "", 
  1.967998*^6, 66.191, 19.4, 3.002, 1.565, 1548.675, 67.1, 382.474, 2.42, "", 
  "", 6.403, "", 58.32}, {"GNB", "Africa", "Guinea-Bissau", "2020-05-09", 
  594., 30., 2., 0., 301.83, 15.244, 1.016, 0., "", "", "", "", "", "", "", 
  "", 1.967998*^6, 66.191, 19.4, 3.002, 1.565, 1548.675, 67.1, 382.474, 2.42, 
  "", "", 6.403, "", 58.32}, {"GNB", "Africa", "Guinea-Bissau", "2020-05-10", 
  641., 47., 3., 1., 325.712, 23.882, 1.524, 0.508, "", "", "", "", "", "", 
  "", "", 1.967998*^6, 66.191, 19.4, 3.002, 1.565, 1548.675, 67.1, 382.474, 
  2.42, "", "", 6.403, "", 58.32}, {"GNB", "Africa", "Guinea-Bissau", 
  "2020-05-11", 726., 85., 3., 0., 368.903, 43.191, 1.524, 0., "", "", "", 
  "", "", "", "", "", 1.967998*^6, 66.191, 19.4, 3.002, 1.565, 1548.675, 
  67.1, 382.474, 2.42, "", "", 6.403, "", 58.32}, 
 {"GNB", "Africa", "Guinea-Bissau", "2020-05-12", 761., 35., 3., 0., 386.687, 
  17.785, 1.524, 0., "", "", "", "", "", "", "", "", 1.967998*^6, 66.191, 
  19.4, 3.002, 1.565, 1548.675, 67.1, 382.474, 2.42, "", "", 6.403, "", 
  58.32}, {"GNB", "Africa", "Guinea-Bissau", "2020-05-13", 820., 59., 3., 0., 
  416.667, 29.98, 1.524, 0., "", "", "", "", "", "", "", "", 1.967998*^6, 
  66.191, 19.4, 3.002, 1.565, 1548.675, 67.1, 382.474, 2.42, "", "", 6.403, 
  "", 58.32}, {"GNB", "Africa", "Guinea-Bissau", "2020-05-14", 820., 0., 3., 
  0., 416.667, 0., 1.524, 0., "", "", "", "", "", "", "", "", 1.967998*^6, 
  66.191, 19.4, 3.002, 1.565, 1548.675, 67.1, 382.474, 2.42, "", "", 6.403, 
  "", 58.32}, {"GNB", "Africa", "Guinea-Bissau", "2020-05-15", 913., 93., 3., 
  0., 463.923, 47.256, 1.524, 0., "", "", "", "", "", "", "", "", 
  1.967998*^6, 66.191, 19.4, 3.002, 1.565, 1548.675, 67.1, 382.474, 2.42, "", 
  "", 6.403, "", 58.32}, {"GNB", "Africa", "Guinea-Bissau", "2020-05-16", 
  913., 0., 3., 0., 463.923, 0., 1.524, 0., "", "", "", "", "", "", "", "", 
  1.967998*^6, 66.191, 19.4, 3.002, 1.565, 1548.675, 67.1, 382.474, 2.42, "", 
  "", 6.403, "", 58.32}, {"GNB", "Africa", "Guinea-Bissau", "2020-05-17", 
  913., 0., 3., 0., 463.923, 0., 1.524, 0., "", "", "", "", "", "", "", "", 
  1.967998*^6, 66.191, 19.4, 3.002, 1.565, 1548.675, 67.1, 382.474, 2.42, "", 
  "", 6.403, "", 58.32}, {"GNB", "Africa", "Guinea-Bissau", "2020-05-18", 
  990., 77., 4., 1., 503.049, 39.126, 2.033, 0.508, "", "", "", "", "", "", 
  "", "", 1.967998*^6, 66.191, 19.4, 3.002, 1.565, 1548.675, 67.1, 382.474, 
  2.42, "", "", 6.403, "", 58.32}, {"GNB", "Africa", "Guinea-Bissau", 
  "2020-05-19", 990., 0., 4., 0., 503.049, 0., 2.033, 0., "", "", "", "", "", 
  "", "", "", 1.967998*^6, 66.191, 19.4, 3.002, 1.565, 1548.675, 67.1, 
  382.474, 2.42, "", "", 6.403, "", 58.32}, 
 {"GNB", "Africa", "Guinea-Bissau", "2020-05-20", 1038., 48., 6., 2., 527.44, 
  24.39, 3.049, 1.016, "", "", "", "", "", "", "", "", 1.967998*^6, 66.191, 
  19.4, 3.002, 1.565, 1548.675, 67.1, 382.474, 2.42, "", "", 6.403, "", 
  58.32}, {"GNB", "Africa", "Guinea-Bissau", "2020-05-21", 1038., 0., 6., 0., 
  527.44, 0., 3.049, 0., "", "", "", "", "", "", "", "", 1.967998*^6, 66.191, 
  19.4, 3.002, 1.565, 1548.675, 67.1, 382.474, 2.42, "", "", 6.403, "", 
  58.32}, {"GNB", "Africa", "Guinea-Bissau", "2020-05-22", 1089., 51., 6., 
  0., 553.354, 25.915, 3.049, 0., "", "", "", "", "", "", "", "", 
  1.967998*^6, 66.191, 19.4, 3.002, 1.565, 1548.675, 67.1, 382.474, 2.42, "", 
  "", 6.403, "", 58.32}, {"GNB", "Africa", "Guinea-Bissau", "2020-05-23", 
  1089., 0., 6., 0., 553.354, 0., 3.049, 0., "", "", "", "", "", "", "", "", 
  1.967998*^6, 66.191, 19.4, 3.002, 1.565, 1548.675, 67.1, 382.474, 2.42, "", 
  "", 6.403, "", 58.32}, {"GNB", "Africa", "Guinea-Bissau", "2020-05-24", 
  1114., 25., 6., 0., 566.057, 12.703, 3.049, 0., "", "", "", "", "", "", "", 
  "", 1.967998*^6, 66.191, 19.4, 3.002, 1.565, 1548.675, 67.1, 382.474, 2.42, 
  "", "", 6.403, "", 58.32}, {"GNB", "Africa", "Guinea-Bissau", "2020-05-25", 
  1173., 59., 6., 0., 596.037, 29.98, 3.049, 0., "", "", "", "", "", "", "", 
  "", 1.967998*^6, 66.191, 19.4, 3.002, 1.565, 1548.675, 67.1, 382.474, 2.42, 
  "", "", 6.403, "", 58.32}, {"GNB", "Africa", "Guinea-Bissau", "2020-05-26", 
  1173., 0., 6., 0., 596.037, 0., 3.049, 0., "", "", "", "", "", "", "", "", 
  1.967998*^6, 66.191, 19.4, 3.002, 1.565, 1548.675, 67.1, 382.474, 2.42, "", 
  "", 6.403, "", 58.32}, {"GNB", "Africa", "Guinea-Bissau", "2020-05-27", 
  1173., 0., 6., 0., 596.037, 0., 3.049, 0., "", "", "", "", "", "", "", "", 
  1.967998*^6, 66.191, 19.4, 3.002, 1.565, 1548.675, 67.1, 382.474, 2.42, "", 
  "", 6.403, "", 58.32}, {"GNB", "Africa", "Guinea-Bissau", "2020-05-28", 
  1178., 5., 7., 1., 598.578, 2.541, 3.557, 0.508, "", "", "", "", "", "", 
  "", "", 1.967998*^6, 66.191, 19.4, 3.002, 1.565, 1548.675, 67.1, 382.474, 
  2.42, "", "", 6.403, "", 58.32}, {"GNB", "Africa", "Guinea-Bissau", 
  "2020-05-29", 1178., 0., 7., 0., 598.578, 0., 3.557, 0., "", "", "", "", 
  "", "", "", "", 1.967998*^6, 66.191, 19.4, 3.002, 1.565, 1548.675, 67.1, 
  382.474, 2.42, "", "", 6.403, "", 58.32}, 
 {"GNB", "Africa", "Guinea-Bissau", "2020-05-30", 1256., 78., 8., 1., 
  638.212, 39.634, 4.065, 0.508, "", "", "", "", "", "", "", "", 1.967998*^6, 
  66.191, 19.4, 3.002, 1.565, 1548.675, 67.1, 382.474, 2.42, "", "", 6.403, 
  "", 58.32}, {"GNB", "Africa", "Guinea-Bissau", "2020-05-31", 1256., 0., 8., 
  0., 638.212, 0., 4.065, 0., "", "", "", "", "", "", "", "", 1.967998*^6, 
  66.191, 19.4, 3.002, 1.565, 1548.675, 67.1, 382.474, 2.42, "", "", 6.403, 
  "", 58.32}, {"GNB", "Africa", "Guinea-Bissau", "2020-06-01", 1322., 66., 
  8., 0., 671.749, 33.537, 4.065, 0., "", "", "", "", "", "", "", "", 
  1.967998*^6, 66.191, 19.4, 3.002, 1.565, 1548.675, 67.1, 382.474, 2.42, "", 
  "", 6.403, "", 58.32}, {"GNB", "Africa", "Guinea-Bissau", "2020-06-02", 
  1339., 17., 8., 0., 680.387, 8.638, 4.065, 0., "", "", "", "", "", "", "", 
  "", 1.967998*^6, 66.191, 19.4, 3.002, 1.565, 1548.675, 67.1, 382.474, 2.42, 
  "", "", 6.403, "", 58.32}, {"GNB", "Africa", "Guinea-Bissau", "2020-06-03", 
  1339., 0., 8., 0., 680.387, 0., 4.065, 0., "", "", "", "", "", "", "", "", 
  1.967998*^6, 66.191, 19.4, 3.002, 1.565, 1548.675, 67.1, 382.474, 2.42, "", 
  "", 6.403, "", 58.32}, {"GNB", "Africa", "Guinea-Bissau", "2020-06-04", 
  1339., 0., 8., 0., 680.387, 0., 4.065, 0., "", "", "", "", "", "", "", "", 
  1.967998*^6, 66.191, 19.4, 3.002, 1.565, 1548.675, 67.1, 382.474, 2.42, "", 
  "", 6.403, "", 58.32}, {"GNB", "Africa", "Guinea-Bissau", "2020-06-05", 
  1346., 7., 9., 1., 683.944, 3.557, 4.573, 0.508, "", "", "", "", "", "", 
  "", "", 1.967998*^6, 66.191, 19.4, 3.002, 1.565, 1548.675, 67.1, 382.474, 
  2.42, "", "", 6.403, "", 58.32}, {"GNB", "Africa", "Guinea-Bissau", 
  "2020-06-06", 1368., 22., 12., 3., 695.123, 11.179, 6.098, 1.524, "", "", 
  "", "", "", "", "", "", 1.967998*^6, 66.191, 19.4, 3.002, 1.565, 1548.675, 
  67.1, 382.474, 2.42, "", "", 6.403, "", 58.32}, 
 {"GNB", "Africa", "Guinea-Bissau", "2020-06-07", 1368., 0., 12., 0., 
  695.123, 0., 6.098, 0., "", "", "", "", "", "", "", "", 1.967998*^6, 
  66.191, 19.4, 3.002, 1.565, 1548.675, 67.1, 382.474, 2.42, "", "", 6.403, 
  "", 58.32}, {"GNB", "Africa", "Guinea-Bissau", "2020-06-08", 1368., 0., 
  12., 0., 695.123, 0., 6.098, 0., "", "", "", "", "", "", "", "", 
  1.967998*^6, 66.191, 19.4, 3.002, 1.565, 1548.675, 67.1, 382.474, 2.42, "", 
  "", 6.403, "", 58.32}, {"GNB", "Africa", "Guinea-Bissau", "2020-06-09", 
  1389., 21., 12., 0., 705.793, 10.671, 6.098, 0., "", "", "", "", "", "", 
  "", "", 1.967998*^6, 66.191, 19.4, 3.002, 1.565, 1548.675, 67.1, 382.474, 
  2.42, "", "", 6.403, "", 58.32}, {"GNB", "Africa", "Guinea-Bissau", 
  "2020-06-10", 1389., 0., 12., 0., 705.793, 0., 6.098, 0., "", "", "", "", 
  "", "", "", "", 1.967998*^6, 66.191, 19.4, 3.002, 1.565, 1548.675, 67.1, 
  382.474, 2.42, "", "", 6.403, "", 58.32}, 
 {"GNB", "Africa", "Guinea-Bissau", "2020-06-11", 1389., 0., 12., 0., 
  705.793, 0., 6.098, 0., "", "", "", "", "", "", "", "", 1.967998*^6, 
  66.191, 19.4, 3.002, 1.565, 1548.675, 67.1, 382.474, 2.42, "", "", 6.403, 
  "", 58.32}, {"GNB", "Africa", "Guinea-Bissau", "2020-06-12", 1389., 0., 
  12., 0., 705.793, 0., 6.098, 0., "", "", "", "", "", "", "", "", 
  1.967998*^6, 66.191, 19.4, 3.002, 1.565, 1548.675, 67.1, 382.474, 2.42, "", 
  "", 6.403, "", 58.32}, {"GNB", "Africa", "Guinea-Bissau", "2020-06-13", 
  1389., 0., 12., 0., 705.793, 0., 6.098, 0., "", "", "", "", "", "", "", "", 
  1.967998*^6, 66.191, 19.4, 3.002, 1.565, 1548.675, 67.1, 382.474, 2.42, "", 
  "", 6.403, "", 58.32}, {"GNB", "Africa", "Guinea-Bissau", "2020-06-14", 
  1460., 71., 15., 3., 741.871, 36.077, 7.622, 1.524, "", "", "", "", "", "", 
  "", "", 1.967998*^6, 66.191, 19.4, 3.002, 1.565, 1548.675, 67.1, 382.474, 
  2.42, "", "", 6.403, "", 58.32}, {"GNB", "Africa", "Guinea-Bissau", 
  "2020-06-15", 1460., 0., 15., 0., 741.871, 0., 7.622, 0., "", "", "", "", 
  "", "", "", "", 1.967998*^6, 66.191, 19.4, 3.002, 1.565, 1548.675, 67.1, 
  382.474, 2.42, "", "", 6.403, "", 58.32}, 
 {"GNB", "Africa", "Guinea-Bissau", "2020-06-16", 1460., 0., 15., 0., 
  741.871, 0., 7.622, 0., "", "", "", "", "", "", "", "", 1.967998*^6, 
  66.191, 19.4, 3.002, 1.565, 1548.675, 67.1, 382.474, 2.42, "", "", 6.403, 
  "", 58.32}, {"GNB", "Africa", "Guinea-Bissau", "2020-06-17", 1492., 32., 
  15., 0., 758.131, 16.26, 7.622, 0., "", "", "", "", "", "", "", "", 
  1.967998*^6, 66.191, 19.4, 3.002, 1.565, 1548.675, 67.1, 382.474, 2.42, "", 
  "", 6.403, "", 58.32}, {"GNB", "Africa", "Guinea-Bissau", "2020-06-18", 
  1492., 0., 15., 0., 758.131, 0., 7.622, 0., "", "", "", "", "", "", "", "", 
  1.967998*^6, 66.191, 19.4, 3.002, 1.565, 1548.675, 67.1, 382.474, 2.42, "", 
  "", 6.403, "", 58.32}, {"GNB", "Africa", "Guinea-Bissau", "2020-06-19", 
  1512., 20., 15., 0., 768.293, 10.163, 7.622, 0., "", "", "", "", "", "", 
  "", "", 1.967998*^6, 66.191, 19.4, 3.002, 1.565, 1548.675, 67.1, 382.474, 
  2.42, "", "", 6.403, "", 58.32}, {"GNB", "Africa", "Guinea-Bissau", 
  "2020-06-20", 1512., 0., 15., 0., 768.293, 0., 7.622, 0., "", "", "", "", 
  "", "", "", "", 1.967998*^6, 66.191, 19.4, 3.002, 1.565, 1548.675, 67.1, 
  382.474, 2.42, "", "", 6.403, "", 58.32}, 
 {"GNB", "Africa", "Guinea-Bissau", "2020-06-21", 1541., 29., 17., 2., 
  783.029, 14.736, 8.638, 1.016, "", "", "", "", "", "", "", "", 1.967998*^6, 
  66.191, 19.4, 3.002, 1.565, 1548.675, 67.1, 382.474, 2.42, "", "", 6.403, 
  "", 58.32}, {"GNB", "Africa", "Guinea-Bissau", "2020-06-22", 1541., 0., 
  17., 0., 783.029, 0., 8.638, 0., "", "", "", "", "", "", "", "", 
  1.967998*^6, 66.191, 19.4, 3.002, 1.565, 1548.675, 67.1, 382.474, 2.42, "", 
  "", 6.403, "", 58.32}, {"GNB", "Africa", "Guinea-Bissau", "2020-06-23", 
  1556., 15., 19., 2., 790.651, 7.622, 9.654, 1.016, "", "", "", "", "", "", 
  "", "", 1.967998*^6, 66.191, 19.4, 3.002, 1.565, 1548.675, 67.1, 382.474, 
  2.42, "", "", 6.403, "", 58.32}, {"GNB", "Africa", "Guinea-Bissau", 
  "2020-06-24", 1556., 0., 19., 0., 790.651, 0., 9.654, 0., "", "", "", "", 
  "", "", "", "", 1.967998*^6, 66.191, 19.4, 3.002, 1.565, 1548.675, 67.1, 
  382.474, 2.42, "", "", 6.403, "", 58.32}, 
 {"GNB", "Africa", "Guinea-Bissau", "2020-06-25", 1556., 0., 19., 0., 
  790.651, 0., 9.654, 0., "", "", "", "", "", "", "", "", 1.967998*^6, 
  66.191, 19.4, 3.002, 1.565, 1548.675, 67.1, 382.474, 2.42, "", "", 6.403, 
  "", 58.32}, {"GNB", "Africa", "Guinea-Bissau", "2020-06-26", 1556., 0., 
  19., 0., 790.651, 0., 9.654, 0., "", "", "", "", "", "", "", "", 
  1.967998*^6, 66.191, 19.4, 3.002, 1.565, 1548.675, 67.1, 382.474, 2.42, "", 
  "", 6.403, "", 58.32}, {"GNB", "Africa", "Guinea-Bissau", "2020-06-27", 
  1556., 0., 19., 0., 790.651, 0., 9.654, 0., "", "", "", "", "", "", "", "", 
  1.967998*^6, 66.191, 19.4, 3.002, 1.565, 1548.675, 67.1, 382.474, 2.42, "", 
  "", 6.403, "", 58.32}, {"GNB", "Africa", "Guinea-Bissau", "2020-06-28", 
  1614., 58., 21., 2., 820.123, 29.472, 10.671, 1.016, "", "", "", "", "", 
  "", "", "", 1.967998*^6, 66.191, 19.4, 3.002, 1.565, 1548.675, 67.1, 
  382.474, 2.42, "", "", 6.403, "", 58.32}, 
 {"GNB", "Africa", "Guinea-Bissau", "2020-06-29", 1614., 0., 21., 0., 
  820.123, 0., 10.671, 0., "", "", "", "", "", "", "", "", 1.967998*^6, 
  66.191, 19.4, 3.002, 1.565, 1548.675, 67.1, 382.474, 2.42, "", "", 6.403, 
  "", 58.32}, {"GNB", "Africa", "Guinea-Bissau", "2020-06-30", 1614., 0., 
  21., 0., 820.123, 0., 10.671, 0., "", "", "", "", "", "", "", "", 
  1.967998*^6, 66.191, 19.4, 3.002, 1.565, 1548.675, 67.1, 382.474, 2.42, "", 
  "", 6.403, "", 58.32}, {"GNB", "Africa", "Guinea-Bissau", "2020-07-01", 
  1654., 40., 24., 3., 840.448, 20.325, 12.195, 1.524, "", "", "", "", "", 
  "", "", "", 1.967998*^6, 66.191, 19.4, 3.002, 1.565, 1548.675, 67.1, 
  382.474, 2.42, "", "", 6.403, "", 58.32}, 
 {"GNB", "Africa", "Guinea-Bissau", "2020-07-02", 1654., 0., 24., 0., 
  840.448, 0., 12.195, 0., "", "", "", "", "", "", "", "", 1.967998*^6, 
  66.191, 19.4, 3.002, 1.565, 1548.675, 67.1, 382.474, 2.42, "", "", 6.403, 
  "", 58.32}, {"GNB", "Africa", "Guinea-Bissau", "2020-07-03", 1654., 0., 
  24., 0., 840.448, 0., 12.195, 0., "", "", "", "", "", "", "", "", 
  1.967998*^6, 66.191, 19.4, 3.002, 1.565, 1548.675, 67.1, 382.474, 2.42, "", 
  "", 6.403, "", 58.32}, {"GNB", "Africa", "Guinea-Bissau", "2020-07-04", 
  1710., 56., 24., 0., 868.903, 28.455, 12.195, 0., "", "", "", "", "", "", 
  "", "", 1.967998*^6, 66.191, 19.4, 3.002, 1.565, 1548.675, 67.1, 382.474, 
  2.42, "", "", 6.403, "", 58.32}, {"GNB", "Africa", "Guinea-Bissau", 
  "2020-07-05", 1765., 55., 25., 1., 896.851, 27.947, 12.703, 0.508, "", "", 
  "", "", "", "", "", "", 1.967998*^6, 66.191, 19.4, 3.002, 1.565, 1548.675, 
  67.1, 382.474, 2.42, "", "", 6.403, "", 58.32}, 
 {"GNB", "Africa", "Guinea-Bissau", "2020-07-06", 1765., 0., 25., 0., 
  896.851, 0., 12.703, 0., "", "", "", "", "", "", "", "", 1.967998*^6, 
  66.191, 19.4, 3.002, 1.565, 1548.675, 67.1, 382.474, 2.42, "", "", 6.403, 
  "", 58.32}, {"GNB", "Africa", "Guinea-Bissau", "2020-07-07", 1765., 0., 
  25., 0., 896.851, 0., 12.703, 0., "", "", "", "", "", "", "", "", 
  1.967998*^6, 66.191, 19.4, 3.002, 1.565, 1548.675, 67.1, 382.474, 2.42, "", 
  "", 6.403, "", 58.32}, {"GNB", "Africa", "Guinea-Bissau", "2020-07-08", 
  1790., 25., 25., 0., 909.554, 12.703, 12.703, 0., "", "", "", "", "", "", 
  "", "", 1.967998*^6, 66.191, 19.4, 3.002, 1.565, 1548.675, 67.1, 382.474, 
  2.42, "", "", 6.403, "", 58.32}, {"GUY", "South America", "Guyana", 
  "2020-03-13", 1., 1., 1., 1., 1.271, 1.271, 1.271, 1.271, "", "", "", "", 
  "", "", "", 25., 786559., 3.952, 26.3, 5.305, 2.837, 7435.047, "", 373.159, 
  11.62, "", "", 77.159, 1.6, 69.91}, {"GUY", "South America", "Guyana", 
  "2020-03-16", 4., 3., 1., 0., 5.085, 3.814, 1.271, 0., "", "", "", "", "", 
  "", "", 36.11, 786559., 3.952, 26.3, 5.305, 2.837, 7435.047, "", 373.159, 
  11.62, "", "", 77.159, 1.6, 69.91}, {"GUY", "South America", "Guyana", 
  "2020-03-17", 4., 0., 1., 0., 5.085, 0., 1.271, 0., "", "", "", "", "", "", 
  "", 36.11, 786559., 3.952, 26.3, 5.305, 2.837, 7435.047, "", 373.159, 
  11.62, "", "", 77.159, 1.6, 69.91}, {"GUY", "South America", "Guyana", 
  "2020-03-18", 4., 0., 1., 0., 5.085, 0., 1.271, 0., "", "", "", "", "", "", 
  "", 41.67, 786559., 3.952, 26.3, 5.305, 2.837, 7435.047, "", 373.159, 
  11.62, "", "", 77.159, 1.6, 69.91}, {"GUY", "South America", "Guyana", 
  "2020-03-19", 5., 1., 1., 0., 6.357, 1.271, 1.271, 0., "", "", "", "", "", 
  "", "", 41.67, 786559., 3.952, 26.3, 5.305, 2.837, 7435.047, "", 373.159, 
  11.62, "", "", 77.159, 1.6, 69.91}, {"GUY", "South America", "Guyana", 
  "2020-03-20", 5., 0., 1., 0., 6.357, 0., 1.271, 0., "", "", "", "", "", "", 
  "", 41.67, 786559., 3.952, 26.3, 5.305, 2.837, 7435.047, "", 373.159, 
  11.62, "", "", 77.159, 1.6, 69.91}, {"GUY", "South America", "Guyana", 
  "2020-03-21", 5., 0., 1., 0., 6.357, 0., 1.271, 0., "", "", "", "", "", "", 
  "", 41.67, 786559., 3.952, 26.3, 5.305, 2.837, 7435.047, "", 373.159, 
  11.62, "", "", 77.159, 1.6, 69.91}, {"GUY", "South America", "Guyana", 
  "2020-03-22", 5., 0., 1., 0., 6.357, 0., 1.271, 0., "", "", "", "", "", "", 
  "", 41.67, 786559., 3.952, 26.3, 5.305, 2.837, 7435.047, "", 373.159, 
  11.62, "", "", 77.159, 1.6, 69.91}, {"GUY", "South America", "Guyana", 
  "2020-03-23", 5., 0., 1., 0., 6.357, 0., 1.271, 0., "", "", "", "", "", "", 
  "", 41.67, 786559., 3.952, 26.3, 5.305, 2.837, 7435.047, "", 373.159, 
  11.62, "", "", 77.159, 1.6, 69.91}, {"GUY", "South America", "Guyana", 
  "2020-03-24", 5., 0., 1., 0., 6.357, 0., 1.271, 0., "", "", "", "", "", "", 
  "", 41.67, 786559., 3.952, 26.3, 5.305, 2.837, 7435.047, "", 373.159, 
  11.62, "", "", 77.159, 1.6, 69.91}, {"GUY", "South America", "Guyana", 
  "2020-03-25", 5., 0., 1., 0., 6.357, 0., 1.271, 0., "", "", "", "", "", "", 
  "", 41.67, 786559., 3.952, 26.3, 5.305, 2.837, 7435.047, "", 373.159, 
  11.62, "", "", 77.159, 1.6, 69.91}, {"GUY", "South America", "Guyana", 
  "2020-03-26", 5., 0., 1., 0., 6.357, 0., 1.271, 0., "", "", "", "", "", "", 
  "", 45.37, 786559., 3.952, 26.3, 5.305, 2.837, 7435.047, "", 373.159, 
  11.62, "", "", 77.159, 1.6, 69.91}, {"GUY", "South America", "Guyana", 
  "2020-03-27", 5., 0., 1., 0., 6.357, 0., 1.271, 0., "", "", "", "", "", "", 
  "", 48.15, 786559., 3.952, 26.3, 5.305, 2.837, 7435.047, "", 373.159, 
  11.62, "", "", 77.159, 1.6, 69.91}, {"GUY", "South America", "Guyana", 
  "2020-03-28", 5., 0., 1., 0., 6.357, 0., 1.271, 0., "", "", "", "", "", "", 
  "", 57.41, 786559., 3.952, 26.3, 5.305, 2.837, 7435.047, "", 373.159, 
  11.62, "", "", 77.159, 1.6, 69.91}, {"GUY", "South America", "Guyana", 
  "2020-03-29", 8., 3., 1., 0., 10.171, 3.814, 1.271, 0., "", "", "", "", "", 
  "", "", 57.41, 786559., 3.952, 26.3, 5.305, 2.837, 7435.047, "", 373.159, 
  11.62, "", "", 77.159, 1.6, 69.91}, {"GUY", "South America", "Guyana", 
  "2020-03-30", 8., 0., 1., 0., 10.171, 0., 1.271, 0., "", "", "", "", "", 
  "", "", 57.41, 786559., 3.952, 26.3, 5.305, 2.837, 7435.047, "", 373.159, 
  11.62, "", "", 77.159, 1.6, 69.91}, {"GUY", "South America", "Guyana", 
  "2020-03-31", 8., 0., 1., 0., 10.171, 0., 1.271, 0., "", "", "", "", "", 
  "", "", 57.41, 786559., 3.952, 26.3, 5.305, 2.837, 7435.047, "", 373.159, 
  11.62, "", "", 77.159, 1.6, 69.91}, {"GUY", "South America", "Guyana", 
  "2020-04-01", 12., 4., 2., 1., 15.256, 5.085, 2.543, 1.271, "", "", "", "", 
  "", "", "", 57.41, 786559., 3.952, 26.3, 5.305, 2.837, 7435.047, "", 
  373.159, 11.62, "", "", 77.159, 1.6, 69.91}, 
 {"GUY", "South America", "Guyana", "2020-04-02", 19., 7., 4., 2., 24.156, 
  8.9, 5.085, 2.543, "", "", "", "", "", "", "", 57.41, 786559., 3.952, 26.3, 
  5.305, 2.837, 7435.047, "", 373.159, 11.62, "", "", 77.159, 1.6, 69.91}, 
 {"GUY", "South America", "Guyana", "2020-04-03", 19., 0., 4., 0., 24.156, 
  0., 5.085, 0., "", "", "", "", "", "", "", 85.19, 786559., 3.952, 26.3, 
  5.305, 2.837, 7435.047, "", 373.159, 11.62, "", "", 77.159, 1.6, 69.91}, 
 {"GUY", "South America", "Guyana", "2020-04-04", 23., 4., 4., 0., 29.241, 
  5.085, 5.085, 0., "", "", "", "", "", "", "", 85.19, 786559., 3.952, 26.3, 
  5.305, 2.837, 7435.047, "", 373.159, 11.62, "", "", 77.159, 1.6, 69.91}, 
 {"GUY", "South America", "Guyana", "2020-04-05", 24., 1., 4., 0., 30.513, 
  1.271, 5.085, 0., "", "", "", "", "", "", "", 85.19, 786559., 3.952, 26.3, 
  5.305, 2.837, 7435.047, "", 373.159, 11.62, "", "", 77.159, 1.6, 69.91}, 
 {"GUY", "South America", "Guyana", "2020-04-06", 29., 5., 4., 0., 36.869, 
  6.357, 5.085, 0., "", "", "", "", "", "", "", 85.19, 786559., 3.952, 26.3, 
  5.305, 2.837, 7435.047, "", 373.159, 11.62, "", "", 77.159, 1.6, 69.91}, 
 {"GUY", "South America", "Guyana", "2020-04-07", 31., 2., 5., 1., 39.412, 
  2.543, 6.357, 1.271, "", "", "", "", "", "", "", 85.19, 786559., 3.952, 
  26.3, 5.305, 2.837, 7435.047, "", 373.159, 11.62, "", "", 77.159, 1.6, 
  69.91}, {"GUY", "South America", "Guyana", "2020-04-08", 33., 2., 5., 0., 
  41.955, 2.543, 6.357, 0., "", "", "", "", "", "", "", 85.19, 786559., 
  3.952, 26.3, 5.305, 2.837, 7435.047, "", 373.159, 11.62, "", "", 77.159, 
  1.6, 69.91}, {"GUY", "South America", "Guyana", "2020-04-09", 37., 4., 6., 
  1., 47.04, 5.085, 7.628, 1.271, "", "", "", "", "", "", "", 87.04, 786559., 
  3.952, 26.3, 5.305, 2.837, 7435.047, "", 373.159, 11.62, "", "", 77.159, 
  1.6, 69.91}, {"GUY", "South America", "Guyana", "2020-04-10", 37., 0., 6., 
  0., 47.04, 0., 7.628, 0., "", "", "", "", "", "", "", 87.04, 786559., 
  3.952, 26.3, 5.305, 2.837, 7435.047, "", 373.159, 11.62, "", "", 77.159, 
  1.6, 69.91}, {"GUY", "South America", "Guyana", "2020-04-11", 40., 3., 6., 
  0., 50.854, 3.814, 7.628, 0., "", "", "", "", "", "", "", 87.04, 786559., 
  3.952, 26.3, 5.305, 2.837, 7435.047, "", 373.159, 11.62, "", "", 77.159, 
  1.6, 69.91}, {"GUY", "South America", "Guyana", "2020-04-12", 45., 5., 6., 
  0., 57.211, 6.357, 7.628, 0., "", "", "", "", "", "", "", 87.04, 786559., 
  3.952, 26.3, 5.305, 2.837, 7435.047, "", 373.159, 11.62, "", "", 77.159, 
  1.6, 69.91}, {"GUY", "South America", "Guyana", "2020-04-13", 45., 0., 6., 
  0., 57.211, 0., 7.628, 0., "", "", "", "", "", "", "", 87.04, 786559., 
  3.952, 26.3, 5.305, 2.837, 7435.047, "", 373.159, 11.62, "", "", 77.159, 
  1.6, 69.91}, {"GUY", "South America", "Guyana", "2020-04-14", 47., 2., 6., 
  0., 59.754, 2.543, 7.628, 0., "", "", "", "", "", "", "", 87.04, 786559., 
  3.952, 26.3, 5.305, 2.837, 7435.047, "", 373.159, 11.62, "", "", 77.159, 
  1.6, 69.91}, {"GUY", "South America", "Guyana", "2020-04-15", 48., 1., 6., 
  0., 61.025, 1.271, 7.628, 0., "", "", "", "", "", "", "", 87.04, 786559., 
  3.952, 26.3, 5.305, 2.837, 7435.047, "", 373.159, 11.62, "", "", 77.159, 
  1.6, 69.91}, {"GUY", "South America", "Guyana", "2020-04-16", 55., 7., 6., 
  0., 69.925, 8.9, 7.628, 0., "", "", "", "", "", "", "", 87.04, 786559., 
  3.952, 26.3, 5.305, 2.837, 7435.047, "", 373.159, 11.62, "", "", 77.159, 
  1.6, 69.91}, {"GUY", "South America", "Guyana", "2020-04-17", 57., 2., 6., 
  0., 72.468, 2.543, 7.628, 0., "", "", "", "", "", "", "", 87.04, 786559., 
  3.952, 26.3, 5.305, 2.837, 7435.047, "", 373.159, 11.62, "", "", 77.159, 
  1.6, 69.91}, {"GUY", "South America", "Guyana", "2020-04-18", 63., 6., 6., 
  0., 80.096, 7.628, 7.628, 0., "", "", "", "", "", "", "", 87.04, 786559., 
  3.952, 26.3, 5.305, 2.837, 7435.047, "", 373.159, 11.62, "", "", 77.159, 
  1.6, 69.91}, {"GUY", "South America", "Guyana", "2020-04-19", 63., 0., 7., 
  1., 80.096, 0., 8.9, 1.271, "", "", "", "", "", "", "", 87.04, 786559., 
  3.952, 26.3, 5.305, 2.837, 7435.047, "", 373.159, 11.62, "", "", 77.159, 
  1.6, 69.91}, {"GUY", "South America", "Guyana", "2020-04-20", 65., 2., 7., 
  0., 82.638, 2.543, 8.9, 0., "", "", "", "", "", "", "", 87.04, 786559., 
  3.952, 26.3, 5.305, 2.837, 7435.047, "", 373.159, 11.62, "", "", 77.159, 
  1.6, 69.91}, {"GUY", "South America", "Guyana", "2020-04-21", 66., 1., 7., 
  0., 83.91, 1.271, 8.9, 0., "", "", "", "", "", "", "", 87.04, 786559., 
  3.952, 26.3, 5.305, 2.837, 7435.047, "", 373.159, 11.62, "", "", 77.159, 
  1.6, 69.91}, {"GUY", "South America", "Guyana", "2020-04-22", 67., 1., 7., 
  0., 85.181, 1.271, 8.9, 0., "", "", "", "", "", "", "", 87.04, 786559., 
  3.952, 26.3, 5.305, 2.837, 7435.047, "", 373.159, 11.62, "", "", 77.159, 
  1.6, 69.91}, {"GUY", "South America", "Guyana", "2020-04-23", 67., 0., 7., 
  0., 85.181, 0., 8.9, 0., "", "", "", "", "", "", "", 87.04, 786559., 3.952, 
  26.3, 5.305, 2.837, 7435.047, "", 373.159, 11.62, "", "", 77.159, 1.6, 
  69.91}, {"GUY", "South America", "Guyana", "2020-04-24", 70., 3., 7., 0., 
  88.995, 3.814, 8.9, 0., "", "", "", "", "", "", "", 87.04, 786559., 3.952, 
  26.3, 5.305, 2.837, 7435.047, "", 373.159, 11.62, "", "", 77.159, 1.6, 
  69.91}, {"GUY", "South America", "Guyana", "2020-04-25", 73., 3., 8., 1., 
  92.809, 3.814, 10.171, 1.271, "", "", "", "", "", "", "", 87.04, 786559., 
  3.952, 26.3, 5.305, 2.837, 7435.047, "", 373.159, 11.62, "", "", 77.159, 
  1.6, 69.91}, {"GUY", "South America", "Guyana", "2020-04-26", 74., 1., 8., 
  0., 94.081, 1.271, 10.171, 0., "", "", "", "", "", "", "", 87.04, 786559., 
  3.952, 26.3, 5.305, 2.837, 7435.047, "", 373.159, 11.62, "", "", 77.159, 
  1.6, 69.91}, {"GUY", "South America", "Guyana", "2020-04-27", 74., 0., 8., 
  0., 94.081, 0., 10.171, 0., "", "", "", "", "", "", "", 87.04, 786559., 
  3.952, 26.3, 5.305, 2.837, 7435.047, "", 373.159, 11.62, "", "", 77.159, 
  1.6, 69.91}, {"GUY", "South America", "Guyana", "2020-04-28", 74., 0., 8., 
  0., 94.081, 0., 10.171, 0., "", "", "", "", "", "", "", 87.04, 786559., 
  3.952, 26.3, 5.305, 2.837, 7435.047, "", 373.159, 11.62, "", "", 77.159, 
  1.6, 69.91}, {"GUY", "South America", "Guyana", "2020-04-29", 75., 1., 8., 
  0., 95.352, 1.271, 10.171, 0., "", "", "", "", "", "", "", 87.04, 786559., 
  3.952, 26.3, 5.305, 2.837, 7435.047, "", 373.159, 11.62, "", "", 77.159, 
  1.6, 69.91}, {"GUY", "South America", "Guyana", "2020-04-30", 78., 3., 8., 
  0., 99.166, 3.814, 10.171, 0., "", "", "", "", "", "", "", 87.04, 786559., 
  3.952, 26.3, 5.305, 2.837, 7435.047, "", 373.159, 11.62, "", "", 77.159, 
  1.6, 69.91}, {"GUY", "South America", "Guyana", "2020-05-01", 82., 4., 9., 
  1., 104.252, 5.085, 11.442, 1.271, "", "", "", "", "", "", "", 87.04, 
  786559., 3.952, 26.3, 5.305, 2.837, 7435.047, "", 373.159, 11.62, "", "", 
  77.159, 1.6, 69.91}, {"GUY", "South America", "Guyana", "2020-05-02", 82., 
  0., 9., 0., 104.252, 0., 11.442, 0., "", "", "", "", "", "", "", 87.04, 
  786559., 3.952, 26.3, 5.305, 2.837, 7435.047, "", 373.159, 11.62, "", "", 
  77.159, 1.6, 69.91}, {"GUY", "South America", "Guyana", "2020-05-03", 82., 
  0., 9., 0., 104.252, 0., 11.442, 0., "", "", "", "", "", "", "", 87.04, 
  786559., 3.952, 26.3, 5.305, 2.837, 7435.047, "", 373.159, 11.62, "", "", 
  77.159, 1.6, 69.91}, {"GUY", "South America", "Guyana", "2020-05-04", 82., 
  0., 9., 0., 104.252, 0., 11.442, 0., "", "", "", "", "", "", "", 87.04, 
  786559., 3.952, 26.3, 5.305, 2.837, 7435.047, "", 373.159, 11.62, "", "", 
  77.159, 1.6, 69.91}, {"GUY", "South America", "Guyana", "2020-05-05", 92., 
  10., 9., 0., 116.965, 12.714, 11.442, 0., "", "", "", "", "", "", "", 
  87.04, 786559., 3.952, 26.3, 5.305, 2.837, 7435.047, "", 373.159, 11.62, 
  "", "", 77.159, 1.6, 69.91}, {"GUY", "South America", "Guyana", 
  "2020-05-06", 93., 1., 10., 1., 118.237, 1.271, 12.714, 1.271, "", "", "", 
  "", "", "", "", 87.04, 786559., 3.952, 26.3, 5.305, 2.837, 7435.047, "", 
  373.159, 11.62, "", "", 77.159, 1.6, 69.91}, 
 {"GUY", "South America", "Guyana", "2020-05-07", 93., 0., 10., 0., 118.237, 
  0., 12.714, 0., "", "", "", "", "", "", "", 87.04, 786559., 3.952, 26.3, 
  5.305, 2.837, 7435.047, "", 373.159, 11.62, "", "", 77.159, 1.6, 69.91}, 
 {"GUY", "South America", "Guyana", "2020-05-08", 93., 0., 10., 0., 118.237, 
  0., 12.714, 0., "", "", "", "", "", "", "", 87.04, 786559., 3.952, 26.3, 
  5.305, 2.837, 7435.047, "", 373.159, 11.62, "", "", 77.159, 1.6, 69.91}, 
 {"GUY", "South America", "Guyana", "2020-05-09", 94., 1., 10., 0., 119.508, 
  1.271, 12.714, 0., "", "", "", "", "", "", "", 87.04, 786559., 3.952, 26.3, 
  5.305, 2.837, 7435.047, "", 373.159, 11.62, "", "", 77.159, 1.6, 69.91}, 
 {"GUY", "South America", "Guyana", "2020-05-10", 97., 3., 10., 0., 123.322, 
  3.814, 12.714, 0., "", "", "", "", "", "", "", 87.04, 786559., 3.952, 26.3, 
  5.305, 2.837, 7435.047, "", 373.159, 11.62, "", "", 77.159, 1.6, 69.91}, 
 {"GUY", "South America", "Guyana", "2020-05-11", 104., 7., 10., 0., 132.221, 
  8.9, 12.714, 0., "", "", "", "", "", "", "", 87.04, 786559., 3.952, 26.3, 
  5.305, 2.837, 7435.047, "", 373.159, 11.62, "", "", 77.159, 1.6, 69.91}, 
 {"GUY", "South America", "Guyana", "2020-05-12", 109., 5., 10., 0., 138.578, 
  6.357, 12.714, 0., "", "", "", "", "", "", "", 87.04, 786559., 3.952, 26.3, 
  5.305, 2.837, 7435.047, "", 373.159, 11.62, "", "", 77.159, 1.6, 69.91}, 
 {"GUY", "South America", "Guyana", "2020-05-13", 113., 4., 10., 0., 143.664, 
  5.085, 12.714, 0., "", "", "", "", "", "", "", 87.04, 786559., 3.952, 26.3, 
  5.305, 2.837, 7435.047, "", 373.159, 11.62, "", "", 77.159, 1.6, 69.91}, 
 {"GUY", "South America", "Guyana", "2020-05-14", 113., 0., 10., 0., 143.664, 
  0., 12.714, 0., "", "", "", "", "", "", "", 87.04, 786559., 3.952, 26.3, 
  5.305, 2.837, 7435.047, "", 373.159, 11.62, "", "", 77.159, 1.6, 69.91}, 
 {"GUY", "South America", "Guyana", "2020-05-15", 113., 0., 10., 0., 143.664, 
  0., 12.714, 0., "", "", "", "", "", "", "", 87.04, 786559., 3.952, 26.3, 
  5.305, 2.837, 7435.047, "", 373.159, 11.62, "", "", 77.159, 1.6, 69.91}, 
 {"GUY", "South America", "Guyana", "2020-05-16", 116., 3., 10., 0., 147.478, 
  3.814, 12.714, 0., "", "", "", "", "", "", "", 87.04, 786559., 3.952, 26.3, 
  5.305, 2.837, 7435.047, "", 373.159, 11.62, "", "", 77.159, 1.6, 69.91}, 
 {"GUY", "South America", "Guyana", "2020-05-17", 117., 1., 10., 0., 148.749, 
  1.271, 12.714, 0., "", "", "", "", "", "", "", 87.04, 786559., 3.952, 26.3, 
  5.305, 2.837, 7435.047, "", 373.159, 11.62, "", "", 77.159, 1.6, 69.91}, 
 {"GUY", "South America", "Guyana", "2020-05-18", 117., 0., 10., 0., 148.749, 
  0., 12.714, 0., "", "", "", "", "", "", "", 87.04, 786559., 3.952, 26.3, 
  5.305, 2.837, 7435.047, "", 373.159, 11.62, "", "", 77.159, 1.6, 69.91}, 
 {"GUY", "South America", "Guyana", "2020-05-19", 124., 7., 10., 0., 157.649, 
  8.9, 12.714, 0., "", "", "", "", "", "", "", 87.04, 786559., 3.952, 26.3, 
  5.305, 2.837, 7435.047, "", 373.159, 11.62, "", "", 77.159, 1.6, 69.91}, 
 {"GUY", "South America", "Guyana", "2020-05-20", 125., 1., 10., 0., 158.92, 
  1.271, 12.714, 0., "", "", "", "", "", "", "", 87.04, 786559., 3.952, 26.3, 
  5.305, 2.837, 7435.047, "", 373.159, 11.62, "", "", 77.159, 1.6, 69.91}, 
 {"GUY", "South America", "Guyana", "2020-05-21", 125., 0., 10., 0., 158.92, 
  0., 12.714, 0., "", "", "", "", "", "", "", 87.04, 786559., 3.952, 26.3, 
  5.305, 2.837, 7435.047, "", 373.159, 11.62, "", "", 77.159, 1.6, 69.91}, 
 {"GUY", "South America", "Guyana", "2020-05-22", 127., 2., 10., 0., 161.463, 
  2.543, 12.714, 0., "", "", "", "", "", "", "", 87.04, 786559., 3.952, 26.3, 
  5.305, 2.837, 7435.047, "", 373.159, 11.62, "", "", 77.159, 1.6, 69.91}, 
 {"GUY", "South America", "Guyana", "2020-05-23", 127., 0., 10., 0., 161.463, 
  0., 12.714, 0., "", "", "", "", "", "", "", 87.04, 786559., 3.952, 26.3, 
  5.305, 2.837, 7435.047, "", 373.159, 11.62, "", "", 77.159, 1.6, 69.91}, 
 {"GUY", "South America", "Guyana", "2020-05-24", 127., 0., 10., 0., 161.463, 
  0., 12.714, 0., "", "", "", "", "", "", "", 87.04, 786559., 3.952, 26.3, 
  5.305, 2.837, 7435.047, "", 373.159, 11.62, "", "", 77.159, 1.6, 69.91}, 
 {"GUY", "South America", "Guyana", "2020-05-25", 135., 8., 10., 0., 171.634, 
  10.171, 12.714, 0., "", "", "", "", "", "", "", 87.04, 786559., 3.952, 
  26.3, 5.305, 2.837, 7435.047, "", 373.159, 11.62, "", "", 77.159, 1.6, 
  69.91}, {"GUY", "South America", "Guyana", "2020-05-26", 137., 2., 11., 1., 
  174.176, 2.543, 13.985, 1.271, "", "", "", "", "", "", "", 87.04, 786559., 
  3.952, 26.3, 5.305, 2.837, 7435.047, "", 373.159, 11.62, "", "", 77.159, 
  1.6, 69.91}, {"GUY", "South America", "Guyana", "2020-05-27", 139., 2., 
  11., 0., 176.719, 2.543, 13.985, 0., "", "", "", "", "", "", "", 87.04, 
  786559., 3.952, 26.3, 5.305, 2.837, 7435.047, "", 373.159, 11.62, "", "", 
  77.159, 1.6, 69.91}, {"GUY", "South America", "Guyana", "2020-05-28", 139., 
  0., 11., 0., 176.719, 0., 13.985, 0., "", "", "", "", "", "", "", 87.04, 
  786559., 3.952, 26.3, 5.305, 2.837, 7435.047, "", 373.159, 11.62, "", "", 
  77.159, 1.6, 69.91}, {"GUY", "South America", "Guyana", "2020-05-29", 150., 
  11., 11., 0., 190.704, 13.985, 13.985, 0., "", "", "", "", "", "", "", 
  87.04, 786559., 3.952, 26.3, 5.305, 2.837, 7435.047, "", 373.159, 11.62, 
  "", "", 77.159, 1.6, 69.91}, {"GUY", "South America", "Guyana", 
  "2020-05-30", 150., 0., 11., 0., 190.704, 0., 13.985, 0., "", "", "", "", 
  "", "", "", 87.04, 786559., 3.952, 26.3, 5.305, 2.837, 7435.047, "", 
  373.159, 11.62, "", "", 77.159, 1.6, 69.91}, 
 {"GUY", "South America", "Guyana", "2020-05-31", 152., 2., 12., 1., 193.247, 
  2.543, 15.256, 1.271, "", "", "", "", "", "", "", 87.04, 786559., 3.952, 
  26.3, 5.305, 2.837, 7435.047, "", 373.159, 11.62, "", "", 77.159, 1.6, 
  69.91}, {"GUY", "South America", "Guyana", "2020-06-01", 153., 1., 12., 0., 
  194.518, 1.271, 15.256, 0., "", "", "", "", "", "", "", 87.04, 786559., 
  3.952, 26.3, 5.305, 2.837, 7435.047, "", 373.159, 11.62, "", "", 77.159, 
  1.6, 69.91}, {"GUY", "South America", "Guyana", "2020-06-02", 153., 0., 
  12., 0., 194.518, 0., 15.256, 0., "", "", "", "", "", "", "", 87.04, 
  786559., 3.952, 26.3, 5.305, 2.837, 7435.047, "", 373.159, 11.62, "", "", 
  77.159, 1.6, 69.91}, {"GUY", "South America", "Guyana", "2020-06-03", 153., 
  0., 12., 0., 194.518, 0., 15.256, 0., "", "", "", "", "", "", "", 87.04, 
  786559., 3.952, 26.3, 5.305, 2.837, 7435.047, "", 373.159, 11.62, "", "", 
  77.159, 1.6, 69.91}, {"GUY", "South America", "Guyana", "2020-06-04", 153., 
  0., 12., 0., 194.518, 0., 15.256, 0., "", "", "", "", "", "", "", 87.04, 
  786559., 3.952, 26.3, 5.305, 2.837, 7435.047, "", 373.159, 11.62, "", "", 
  77.159, 1.6, 69.91}, {"GUY", "South America", "Guyana", "2020-06-05", 153., 
  0., 12., 0., 194.518, 0., 15.256, 0., "", "", "", "", "", "", "", 87.04, 
  786559., 3.952, 26.3, 5.305, 2.837, 7435.047, "", 373.159, 11.62, "", "", 
  77.159, 1.6, 69.91}, {"GUY", "South America", "Guyana", "2020-06-06", 153., 
  0., 12., 0., 194.518, 0., 15.256, 0., "", "", "", "", "", "", "", 87.04, 
  786559., 3.952, 26.3, 5.305, 2.837, 7435.047, "", 373.159, 11.62, "", "", 
  77.159, 1.6, 69.91}, {"GUY", "South America", "Guyana", "2020-06-07", 154., 
  1., 12., 0., 195.79, 1.271, 15.256, 0., "", "", "", "", "", "", "", 87.04, 
  786559., 3.952, 26.3, 5.305, 2.837, 7435.047, "", 373.159, 11.62, "", "", 
  77.159, 1.6, 69.91}, {"GUY", "South America", "Guyana", "2020-06-08", 154., 
  0., 12., 0., 195.79, 0., 15.256, 0., "", "", "", "", "", "", "", 83.33, 
  786559., 3.952, 26.3, 5.305, 2.837, 7435.047, "", 373.159, 11.62, "", "", 
  77.159, 1.6, 69.91}, {"GUY", "South America", "Guyana", "2020-06-09", 154., 
  0., 12., 0., 195.79, 0., 15.256, 0., "", "", "", "", "", "", "", 83.33, 
  786559., 3.952, 26.3, 5.305, 2.837, 7435.047, "", 373.159, 11.62, "", "", 
  77.159, 1.6, 69.91}, {"GUY", "South America", "Guyana", "2020-06-10", 156., 
  2., 12., 0., 198.332, 2.543, 15.256, 0., "", "", "", "", "", "", "", 83.33, 
  786559., 3.952, 26.3, 5.305, 2.837, 7435.047, "", 373.159, 11.62, "", "", 
  77.159, 1.6, 69.91}, {"GUY", "South America", "Guyana", "2020-06-11", 156., 
  0., 12., 0., 198.332, 0., 15.256, 0., "", "", "", "", "", "", "", 83.33, 
  786559., 3.952, 26.3, 5.305, 2.837, 7435.047, "", 373.159, 11.62, "", "", 
  77.159, 1.6, 69.91}, {"GUY", "South America", "Guyana", "2020-06-12", 158., 
  2., 12., 0., 200.875, 2.543, 15.256, 0., "", "", "", "", "", "", "", 83.33, 
  786559., 3.952, 26.3, 5.305, 2.837, 7435.047, "", 373.159, 11.62, "", "", 
  77.159, 1.6, 69.91}, {"GUY", "South America", "Guyana", "2020-06-13", 159., 
  1., 12., 0., 202.146, 1.271, 15.256, 0., "", "", "", "", "", "", "", 83.33, 
  786559., 3.952, 26.3, 5.305, 2.837, 7435.047, "", 373.159, 11.62, "", "", 
  77.159, 1.6, 69.91}, {"GUY", "South America", "Guyana", "2020-06-14", 159., 
  0., 12., 0., 202.146, 0., 15.256, 0., "", "", "", "", "", "", "", 83.33, 
  786559., 3.952, 26.3, 5.305, 2.837, 7435.047, "", 373.159, 11.62, "", "", 
  77.159, 1.6, 69.91}, {"GUY", "South America", "Guyana", "2020-06-15", 159., 
  0., 12., 0., 202.146, 0., 15.256, 0., "", "", "", "", "", "", "", 83.33, 
  786559., 3.952, 26.3, 5.305, 2.837, 7435.047, "", 373.159, 11.62, "", "", 
  77.159, 1.6, 69.91}, {"GUY", "South America", "Guyana", "2020-06-16", 159., 
  0., 12., 0., 202.146, 0., 15.256, 0., "", "", "", "", "", "", "", 83.33, 
  786559., 3.952, 26.3, 5.305, 2.837, 7435.047, "", 373.159, 11.62, "", "", 
  77.159, 1.6, 69.91}, {"GUY", "South America", "Guyana", "2020-06-17", 171., 
  12., 12., 0., 217.403, 15.256, 15.256, 0., "", "", "", "", "", "", "", 
  79.63, 786559., 3.952, 26.3, 5.305, 2.837, 7435.047, "", 373.159, 11.62, 
  "", "", 77.159, 1.6, 69.91}, {"GUY", "South America", "Guyana", 
  "2020-06-18", 171., 0., 12., 0., 217.403, 0., 15.256, 0., "", "", "", "", 
  "", "", "", 79.63, 786559., 3.952, 26.3, 5.305, 2.837, 7435.047, "", 
  373.159, 11.62, "", "", 77.159, 1.6, 69.91}, 
 {"GUY", "South America", "Guyana", "2020-06-19", 183., 12., 12., 0., 
  232.659, 15.256, 15.256, 0., "", "", "", "", "", "", "", 79.63, 786559., 
  3.952, 26.3, 5.305, 2.837, 7435.047, "", 373.159, 11.62, "", "", 77.159, 
  1.6, 69.91}, {"GUY", "South America", "Guyana", "2020-06-20", 183., 0., 
  12., 0., 232.659, 0., 15.256, 0., "", "", "", "", "", "", "", 79.63, 
  786559., 3.952, 26.3, 5.305, 2.837, 7435.047, "", 373.159, 11.62, "", "", 
  77.159, 1.6, 69.91}, {"GUY", "South America", "Guyana", "2020-06-21", 183., 
  0., 12., 0., 232.659, 0., 15.256, 0., "", "", "", "", "", "", "", 79.63, 
  786559., 3.952, 26.3, 5.305, 2.837, 7435.047, "", 373.159, 11.62, "", "", 
  77.159, 1.6, 69.91}, {"GUY", "South America", "Guyana", "2020-06-22", 184., 
  1., 12., 0., 233.93, 1.271, 15.256, 0., "", "", "", "", "", "", "", 79.63, 
  786559., 3.952, 26.3, 5.305, 2.837, 7435.047, "", 373.159, 11.62, "", "", 
  77.159, 1.6, 69.91}, {"GUY", "South America", "Guyana", "2020-06-23", 205., 
  21., 12., 0., 260.629, 26.699, 15.256, 0., "", "", "", "", "", "", "", 
  79.63, 786559., 3.952, 26.3, 5.305, 2.837, 7435.047, "", 373.159, 11.62, 
  "", "", 77.159, 1.6, 69.91}, {"GUY", "South America", "Guyana", 
  "2020-06-24", 206., 1., 12., 0., 261.9, 1.271, 15.256, 0., "", "", "", "", 
  "", "", "", 79.63, 786559., 3.952, 26.3, 5.305, 2.837, 7435.047, "", 
  373.159, 11.62, "", "", 77.159, 1.6, 69.91}, 
 {"GUY", "South America", "Guyana", "2020-06-25", 209., 3., 12., 0., 265.714, 
  3.814, 15.256, 0., "", "", "", "", "", "", "", 79.63, 786559., 3.952, 26.3, 
  5.305, 2.837, 7435.047, "", 373.159, 11.62, "", "", 77.159, 1.6, 69.91}, 
 {"GUY", "South America", "Guyana", "2020-06-26", 215., 6., 12., 0., 273.342, 
  7.628, 15.256, 0., "", "", "", "", "", "", "", 79.63, 786559., 3.952, 26.3, 
  5.305, 2.837, 7435.047, "", 373.159, 11.62, "", "", 77.159, 1.6, 69.91}, 
 {"GUY", "South America", "Guyana", "2020-06-27", 230., 15., 12., 0., 
  292.413, 19.07, 15.256, 0., "", "", "", "", "", "", "", 79.63, 786559., 
  3.952, 26.3, 5.305, 2.837, 7435.047, "", 373.159, 11.62, "", "", 77.159, 
  1.6, 69.91}, {"GUY", "South America", "Guyana", "2020-06-28", 230., 0., 
  12., 0., 292.413, 0., 15.256, 0., "", "", "", "", "", "", "", "", 786559., 
  3.952, 26.3, 5.305, 2.837, 7435.047, "", 373.159, 11.62, "", "", 77.159, 
  1.6, 69.91}, {"GUY", "South America", "Guyana", "2020-06-29", 230., 0., 
  12., 0., 292.413, 0., 15.256, 0., "", "", "", "", "", "", "", "", 786559., 
  3.952, 26.3, 5.305, 2.837, 7435.047, "", 373.159, 11.62, "", "", 77.159, 
  1.6, 69.91}, {"GUY", "South America", "Guyana", "2020-06-30", 235., 5., 
  12., 0., 298.77, 6.357, 15.256, 0., "", "", "", "", "", "", "", "", 
  786559., 3.952, 26.3, 5.305, 2.837, 7435.047, "", 373.159, 11.62, "", "", 
  77.159, 1.6, 69.91}, {"GUY", "South America", "Guyana", "2020-07-01", 245., 
  10., 12., 0., 311.483, 12.714, 15.256, 0., "", "", "", "", "", "", "", "", 
  786559., 3.952, 26.3, 5.305, 2.837, 7435.047, "", 373.159, 11.62, "", "", 
  77.159, 1.6, 69.91}, {"GUY", "South America", "Guyana", "2020-07-02", 248., 
  3., 13., 1., 315.297, 3.814, 16.528, 1.271, "", "", "", "", "", "", "", "", 
  786559., 3.952, 26.3, 5.305, 2.837, 7435.047, "", 373.159, 11.62, "", "", 
  77.159, 1.6, 69.91}, {"GUY", "South America", "Guyana", "2020-07-03", 250., 
  2., 14., 1., 317.84, 2.543, 17.799, 1.271, "", "", "", "", "", "", "", "", 
  786559., 3.952, 26.3, 5.305, 2.837, 7435.047, "", 373.159, 11.62, "", "", 
  77.159, 1.6, 69.91}, {"GUY", "South America", "Guyana", "2020-07-04", 256., 
  6., 14., 0., 325.468, 7.628, 17.799, 0., "", "", "", "", "", "", "", "", 
  786559., 3.952, 26.3, 5.305, 2.837, 7435.047, "", 373.159, 11.62, "", "", 
  77.159, 1.6, 69.91}, {"GUY", "South America", "Guyana", "2020-07-05", 272., 
  16., 14., 0., 345.81, 20.342, 17.799, 0., "", "", "", "", "", "", "", "", 
  786559., 3.952, 26.3, 5.305, 2.837, 7435.047, "", 373.159, 11.62, "", "", 
  77.159, 1.6, 69.91}, {"GUY", "South America", "Guyana", "2020-07-06", 273., 
  1., 15., 1., 347.081, 1.271, 19.07, 1.271, "", "", "", "", "", "", "", "", 
  786559., 3.952, 26.3, 5.305, 2.837, 7435.047, "", 373.159, 11.62, "", "", 
  77.159, 1.6, 69.91}, {"GUY", "South America", "Guyana", "2020-07-07", 278., 
  5., 16., 1., 353.438, 6.357, 20.342, 1.271, "", "", "", "", "", "", "", "", 
  786559., 3.952, 26.3, 5.305, 2.837, 7435.047, "", 373.159, 11.62, "", "", 
  77.159, 1.6, 69.91}, {"GUY", "South America", "Guyana", "2020-07-08", 285., 
  7., 16., 0., 362.338, 8.9, 20.342, 0., "", "", "", "", "", "", "", "", 
  786559., 3.952, 26.3, 5.305, 2.837, 7435.047, "", 373.159, 11.62, "", "", 
  77.159, 1.6, 69.91}, {"HTI", "North America", "Haiti", "2020-03-20", 2., 
  2., 0., 0., 0.175, 0.175, 0., 0., "", "", "", "", "", "", "", 75.93, 
  1.1402533*^7, 398.448, 24.3, 4.8, 2.954, 1653.173, 23.5, 430.548, 6.65, 
  2.9, 23.1, 22.863, 0.7, 64.}, {"HTI", "North America", "Haiti", 
  "2020-03-21", 2., 0., 0., 0., 0.175, 0., 0., 0., "", "", "", "", "", "", 
  "", 75.93, 1.1402533*^7, 398.448, 24.3, 4.8, 2.954, 1653.173, 23.5, 
  430.548, 6.65, 2.9, 23.1, 22.863, 0.7, 64.}, 
 {"HTI", "North America", "Haiti", "2020-03-22", 2., 0., 0., 0., 0.175, 0., 
  0., 0., "", "", "", "", "", "", "", 75.93, 1.1402533*^7, 398.448, 24.3, 
  4.8, 2.954, 1653.173, 23.5, 430.548, 6.65, 2.9, 23.1, 22.863, 0.7, 64.}, 
 {"HTI", "North America", "Haiti", "2020-03-23", 2., 0., 0., 0., 0.175, 0., 
  0., 0., "", "", "", "", "", "", "", 75.93, 1.1402533*^7, 398.448, 24.3, 
  4.8, 2.954, 1653.173, 23.5, 430.548, 6.65, 2.9, 23.1, 22.863, 0.7, 64.}, 
 {"HTI", "North America", "Haiti", "2020-03-24", 5., 3., 0., 0., 0.438, 
  0.263, 0., 0., "", "", "", "", "", "", "", 75.93, 1.1402533*^7, 398.448, 
  24.3, 4.8, 2.954, 1653.173, 23.5, 430.548, 6.65, 2.9, 23.1, 22.863, 0.7, 
  64.}, {"HTI", "North America", "Haiti", "2020-03-25", 7., 2., 0., 0., 
  0.614, 0.175, 0., 0., "", "", "", "", "", "", "", 75.93, 1.1402533*^7, 
  398.448, 24.3, 4.8, 2.954, 1653.173, 23.5, 430.548, 6.65, 2.9, 23.1, 
  22.863, 0.7, 64.}, {"HTI", "North America", "Haiti", "2020-03-26", 8., 1., 
  0., 0., 0.702, 0.088, 0., 0., "", "", "", "", "", "", "", 75.93, 
  1.1402533*^7, 398.448, 24.3, 4.8, 2.954, 1653.173, 23.5, 430.548, 6.65, 
  2.9, 23.1, 22.863, 0.7, 64.}, {"HTI", "North America", "Haiti", 
  "2020-03-27", 8., 0., 0., 0., 0.702, 0., 0., 0., "", "", "", "", "", "", 
  "", 75.93, 1.1402533*^7, 398.448, 24.3, 4.8, 2.954, 1653.173, 23.5, 
  430.548, 6.65, 2.9, 23.1, 22.863, 0.7, 64.}, 
 {"HTI", "North America", "Haiti", "2020-03-28", 8., 0., 0., 0., 0.702, 0., 
  0., 0., "", "", "", "", "", "", "", 75.93, 1.1402533*^7, 398.448, 24.3, 
  4.8, 2.954, 1653.173, 23.5, 430.548, 6.65, 2.9, 23.1, 22.863, 0.7, 64.}, 
 {"HTI", "North America", "Haiti", "2020-03-29", 8., 0., 0., 0., 0.702, 0., 
  0., 0., "", "", "", "", "", "", "", 75.93, 1.1402533*^7, 398.448, 24.3, 
  4.8, 2.954, 1653.173, 23.5, 430.548, 6.65, 2.9, 23.1, 22.863, 0.7, 64.}, 
 {"HTI", "North America", "Haiti", "2020-03-30", 15., 7., 0., 0., 1.315, 
  0.614, 0., 0., "", "", "", "", "", "", "", 75.93, 1.1402533*^7, 398.448, 
  24.3, 4.8, 2.954, 1653.173, 23.5, 430.548, 6.65, 2.9, 23.1, 22.863, 0.7, 
  64.}, {"HTI", "North America", "Haiti", "2020-03-31", 15., 0., 0., 0., 
  1.315, 0., 0., 0., "", "", "", "", "", "", "", 75.93, 1.1402533*^7, 
  398.448, 24.3, 4.8, 2.954, 1653.173, 23.5, 430.548, 6.65, 2.9, 23.1, 
  22.863, 0.7, 64.}, {"HTI", "North America", "Haiti", "2020-04-01", 15., 0., 
  0., 0., 1.315, 0., 0., 0., "", "", "", "", "", "", "", 75.93, 1.1402533*^7, 
  398.448, 24.3, 4.8, 2.954, 1653.173, 23.5, 430.548, 6.65, 2.9, 23.1, 
  22.863, 0.7, 64.}, {"HTI", "North America", "Haiti", "2020-04-02", 16., 1., 
  0., 0., 1.403, 0.088, 0., 0., "", "", "", "", "", "", "", 75.93, 
  1.1402533*^7, 398.448, 24.3, 4.8, 2.954, 1653.173, 23.5, 430.548, 6.65, 
  2.9, 23.1, 22.863, 0.7, 64.}, {"HTI", "North America", "Haiti", 
  "2020-04-03", 18., 2., 0., 0., 1.579, 0.175, 0., 0., "", "", "", "", "", 
  "", "", 75.93, 1.1402533*^7, 398.448, 24.3, 4.8, 2.954, 1653.173, 23.5, 
  430.548, 6.65, 2.9, 23.1, 22.863, 0.7, 64.}, 
 {"HTI", "North America", "Haiti", "2020-04-04", 18., 0., 0., 0., 1.579, 0., 
  0., 0., "", "", "", "", "", "", "", 75.93, 1.1402533*^7, 398.448, 24.3, 
  4.8, 2.954, 1653.173, 23.5, 430.548, 6.65, 2.9, 23.1, 22.863, 0.7, 64.}, 
 {"HTI", "North America", "Haiti", "2020-04-05", 21., 3., 0., 0., 1.842, 
  0.263, 0., 0., "", "", "", "", "", "", "", 75.93, 1.1402533*^7, 398.448, 
  24.3, 4.8, 2.954, 1653.173, 23.5, 430.548, 6.65, 2.9, 23.1, 22.863, 0.7, 
  64.}, {"HTI", "North America", "Haiti", "2020-04-06", 21., 0., 0., 0., 
  1.842, 0., 0., 0., "", "", "", "", "", "", "", 84.26, 1.1402533*^7, 
  398.448, 24.3, 4.8, 2.954, 1653.173, 23.5, 430.548, 6.65, 2.9, 23.1, 
  22.863, 0.7, 64.}, {"HTI", "North America", "Haiti", "2020-04-07", 24., 3., 
  1., 1., 2.105, 0.263, 0.088, 0.088, "", "", "", "", "", "", "", 84.26, 
  1.1402533*^7, 398.448, 24.3, 4.8, 2.954, 1653.173, 23.5, 430.548, 6.65, 
  2.9, 23.1, 22.863, 0.7, 64.}, {"HTI", "North America", "Haiti", 
  "2020-04-08", 25., 1., 1., 0., 2.192, 0.088, 0.088, 0., "", "", "", "", "", 
  "", "", 84.26, 1.1402533*^7, 398.448, 24.3, 4.8, 2.954, 1653.173, 23.5, 
  430.548, 6.65, 2.9, 23.1, 22.863, 0.7, 64.}, 
 {"HTI", "North America", "Haiti", "2020-04-09", 27., 2., 1., 0., 2.368, 
  0.175, 0.088, 0., "", "", "", "", "", "", "", 84.26, 1.1402533*^7, 398.448, 
  24.3, 4.8, 2.954, 1653.173, 23.5, 430.548, 6.65, 2.9, 23.1, 22.863, 0.7, 
  64.}, {"HTI", "North America", "Haiti", "2020-04-10", 30., 3., 2., 1., 
  2.631, 0.263, 0.175, 0.088, "", "", "", "", "", "", "", 84.26, 
  1.1402533*^7, 398.448, 24.3, 4.8, 2.954, 1653.173, 23.5, 430.548, 6.65, 
  2.9, 23.1, 22.863, 0.7, 64.}, {"HTI", "North America", "Haiti", 
  "2020-04-11", 31., 1., 2., 0., 2.719, 0.088, 0.175, 0., "", "", "", "", "", 
  "", "", 84.26, 1.1402533*^7, 398.448, 24.3, 4.8, 2.954, 1653.173, 23.5, 
  430.548, 6.65, 2.9, 23.1, 22.863, 0.7, 64.}, 
 {"HTI", "North America", "Haiti", "2020-04-12", 33., 2., 2., 0., 2.894, 
  0.175, 0.175, 0., "", "", "", "", "", "", "", 84.26, 1.1402533*^7, 398.448, 
  24.3, 4.8, 2.954, 1653.173, 23.5, 430.548, 6.65, 2.9, 23.1, 22.863, 0.7, 
  64.}, {"HTI", "North America", "Haiti", "2020-04-13", 33., 0., 3., 1., 
  2.894, 0., 0.263, 0.088, "", "", "", "", "", "", "", 84.26, 1.1402533*^7, 
  398.448, 24.3, 4.8, 2.954, 1653.173, 23.5, 430.548, 6.65, 2.9, 23.1, 
  22.863, 0.7, 64.}, {"HTI", "North America", "Haiti", "2020-04-14", 40., 7., 
  3., 0., 3.508, 0.614, 0.263, 0., "", "", "", "", "", "", "", 84.26, 
  1.1402533*^7, 398.448, 24.3, 4.8, 2.954, 1653.173, 23.5, 430.548, 6.65, 
  2.9, 23.1, 22.863, 0.7, 64.}, {"HTI", "North America", "Haiti", 
  "2020-04-15", 40., 0., 3., 0., 3.508, 0., 0.263, 0., "", "", "", "", "", 
  "", "", 84.26, 1.1402533*^7, 398.448, 24.3, 4.8, 2.954, 1653.173, 23.5, 
  430.548, 6.65, 2.9, 23.1, 22.863, 0.7, 64.}, 
 {"HTI", "North America", "Haiti", "2020-04-16", 41., 1., 3., 0., 3.596, 
  0.088, 0.263, 0., "", "", "", "", "", "", "", 84.26, 1.1402533*^7, 398.448, 
  24.3, 4.8, 2.954, 1653.173, 23.5, 430.548, 6.65, 2.9, 23.1, 22.863, 0.7, 
  64.}, {"HTI", "North America", "Haiti", "2020-04-17", 43., 2., 3., 0., 
  3.771, 0.175, 0.263, 0., "", "", "", "", "", "", "", 84.26, 1.1402533*^7, 
  398.448, 24.3, 4.8, 2.954, 1653.173, 23.5, 430.548, 6.65, 2.9, 23.1, 
  22.863, 0.7, 64.}, {"HTI", "North America", "Haiti", "2020-04-18", 44., 1., 
  3., 0., 3.859, 0.088, 0.263, 0., "", "", "", "", "", "", "", 84.26, 
  1.1402533*^7, 398.448, 24.3, 4.8, 2.954, 1653.173, 23.5, 430.548, 6.65, 
  2.9, 23.1, 22.863, 0.7, 64.}, {"HTI", "North America", "Haiti", 
  "2020-04-19", 44., 0., 3., 0., 3.859, 0., 0.263, 0., "", "", "", "", "", 
  "", "", 87.04, 1.1402533*^7, 398.448, 24.3, 4.8, 2.954, 1653.173, 23.5, 
  430.548, 6.65, 2.9, 23.1, 22.863, 0.7, 64.}, 
 {"HTI", "North America", "Haiti", "2020-04-20", 47., 3., 3., 0., 4.122, 
  0.263, 0.263, 0., "", "", "", "", "", "", "", 83.33, 1.1402533*^7, 398.448, 
  24.3, 4.8, 2.954, 1653.173, 23.5, 430.548, 6.65, 2.9, 23.1, 22.863, 0.7, 
  64.}, {"HTI", "North America", "Haiti", "2020-04-21", 57., 10., 3., 0., 
  4.999, 0.877, 0.263, 0., "", "", "", "", "", "", "", 83.33, 1.1402533*^7, 
  398.448, 24.3, 4.8, 2.954, 1653.173, 23.5, 430.548, 6.65, 2.9, 23.1, 
  22.863, 0.7, 64.}, {"HTI", "North America", "Haiti", "2020-04-22", 58., 1., 
  4., 1., 5.087, 0.088, 0.351, 0.088, "", "", "", "", "", "", "", 83.33, 
  1.1402533*^7, 398.448, 24.3, 4.8, 2.954, 1653.173, 23.5, 430.548, 6.65, 
  2.9, 23.1, 22.863, 0.7, 64.}, {"HTI", "North America", "Haiti", 
  "2020-04-23", 62., 4., 4., 0., 5.437, 0.351, 0.351, 0., "", "", "", "", "", 
  "", "", 83.33, 1.1402533*^7, 398.448, 24.3, 4.8, 2.954, 1653.173, 23.5, 
  430.548, 6.65, 2.9, 23.1, 22.863, 0.7, 64.}, 
 {"HTI", "North America", "Haiti", "2020-04-24", 72., 10., 5., 1., 6.314, 
  0.877, 0.438, 0.088, "", "", "", "", "", "", "", 83.33, 1.1402533*^7, 
  398.448, 24.3, 4.8, 2.954, 1653.173, 23.5, 430.548, 6.65, 2.9, 23.1, 
  22.863, 0.7, 64.}, {"HTI", "North America", "Haiti", "2020-04-25", 72., 0., 
  5., 0., 6.314, 0., 0.438, 0., "", "", "", "", "", "", "", 83.33, 
  1.1402533*^7, 398.448, 24.3, 4.8, 2.954, 1653.173, 23.5, 430.548, 6.65, 
  2.9, 23.1, 22.863, 0.7, 64.}, {"HTI", "North America", "Haiti", 
  "2020-04-26", 72., 0., 6., 1., 6.314, 0., 0.526, 0.088, "", "", "", "", "", 
  "", "", 83.33, 1.1402533*^7, 398.448, 24.3, 4.8, 2.954, 1653.173, 23.5, 
  430.548, 6.65, 2.9, 23.1, 22.863, 0.7, 64.}, 
 {"HTI", "North America", "Haiti", "2020-04-27", 72., 0., 6., 0., 6.314, 0., 
  0.526, 0., "", "", "", "", "", "", "", 83.33, 1.1402533*^7, 398.448, 24.3, 
  4.8, 2.954, 1653.173, 23.5, 430.548, 6.65, 2.9, 23.1, 22.863, 0.7, 64.}, 
 {"HTI", "North America", "Haiti", "2020-04-28", 76., 4., 6., 0., 6.665, 
  0.351, 0.526, 0., "", "", "", "", "", "", "", 83.33, 1.1402533*^7, 398.448, 
  24.3, 4.8, 2.954, 1653.173, 23.5, 430.548, 6.65, 2.9, 23.1, 22.863, 0.7, 
  64.}, {"HTI", "North America", "Haiti", "2020-04-29", 76., 0., 6., 0., 
  6.665, 0., 0.526, 0., "", "", "", "", "", "", "", 83.33, 1.1402533*^7, 
  398.448, 24.3, 4.8, 2.954, 1653.173, 23.5, 430.548, 6.65, 2.9, 23.1, 
  22.863, 0.7, 64.}, {"HTI", "North America", "Haiti", "2020-04-30", 76., 0., 
  6., 0., 6.665, 0., 0.526, 0., "", "", "", "", "", "", "", 83.33, 
  1.1402533*^7, 398.448, 24.3, 4.8, 2.954, 1653.173, 23.5, 430.548, 6.65, 
  2.9, 23.1, 22.863, 0.7, 64.}, {"HTI", "North America", "Haiti", 
  "2020-05-01", 81., 5., 8., 2., 7.104, 0.438, 0.702, 0.175, "", "", "", "", 
  "", "", "", 83.33, 1.1402533*^7, 398.448, 24.3, 4.8, 2.954, 1653.173, 23.5, 
  430.548, 6.65, 2.9, 23.1, 22.863, 0.7, 64.}, 
 {"HTI", "North America", "Haiti", "2020-05-02", 85., 4., 8., 0., 7.454, 
  0.351, 0.702, 0., "", "", "", "", "", "", "", 83.33, 1.1402533*^7, 398.448, 
  24.3, 4.8, 2.954, 1653.173, 23.5, 430.548, 6.65, 2.9, 23.1, 22.863, 0.7, 
  64.}, {"HTI", "North America", "Haiti", "2020-05-03", 85., 0., 8., 0., 
  7.454, 0., 0.702, 0., "", "", "", "", "", "", "", 83.33, 1.1402533*^7, 
  398.448, 24.3, 4.8, 2.954, 1653.173, 23.5, 430.548, 6.65, 2.9, 23.1, 
  22.863, 0.7, 64.}, {"HTI", "North America", "Haiti", "2020-05-04", 85., 0., 
  8., 0., 7.454, 0., 0.702, 0., "", "", "", "", "", "", "", 83.33, 
  1.1402533*^7, 398.448, 24.3, 4.8, 2.954, 1653.173, 23.5, 430.548, 6.65, 
  2.9, 23.1, 22.863, 0.7, 64.}, {"HTI", "North America", "Haiti", 
  "2020-05-05", 100., 15., 11., 3., 8.77, 1.315, 0.965, 0.263, "", "", "", 
  "", "", "", "", 83.33, 1.1402533*^7, 398.448, 24.3, 4.8, 2.954, 1653.173, 
  23.5, 430.548, 6.65, 2.9, 23.1, 22.863, 0.7, 64.}, 
 {"HTI", "North America", "Haiti", "2020-05-06", 101., 1., 12., 1., 8.858, 
  0.088, 1.052, 0.088, "", "", "", "", "", "", "", 83.33, 1.1402533*^7, 
  398.448, 24.3, 4.8, 2.954, 1653.173, 23.5, 430.548, 6.65, 2.9, 23.1, 
  22.863, 0.7, 64.}, {"HTI", "North America", "Haiti", "2020-05-07", 108., 
  7., 12., 0., 9.472, 0.614, 1.052, 0., "", "", "", "", "", "", "", 83.33, 
  1.1402533*^7, 398.448, 24.3, 4.8, 2.954, 1653.173, 23.5, 430.548, 6.65, 
  2.9, 23.1, 22.863, 0.7, 64.}, {"HTI", "North America", "Haiti", 
  "2020-05-08", 129., 21., 12., 0., 11.313, 1.842, 1.052, 0., "", "", "", "", 
  "", "", "", 83.33, 1.1402533*^7, 398.448, 24.3, 4.8, 2.954, 1653.173, 23.5, 
  430.548, 6.65, 2.9, 23.1, 22.863, 0.7, 64.}, 
 {"HTI", "North America", "Haiti", "2020-05-09", 146., 17., 12., 0., 12.804, 
  1.491, 1.052, 0., "", "", "", "", "", "", "", 83.33, 1.1402533*^7, 398.448, 
  24.3, 4.8, 2.954, 1653.173, 23.5, 430.548, 6.65, 2.9, 23.1, 22.863, 0.7, 
  64.}, {"HTI", "North America", "Haiti", "2020-05-10", 151., 5., 12., 0., 
  13.243, 0.438, 1.052, 0., "", "", "", "", "", "", "", 83.33, 1.1402533*^7, 
  398.448, 24.3, 4.8, 2.954, 1653.173, 23.5, 430.548, 6.65, 2.9, 23.1, 
  22.863, 0.7, 64.}, {"HTI", "North America", "Haiti", "2020-05-11", 182., 
  31., 15., 3., 15.961, 2.719, 1.315, 0.263, "", "", "", "", "", "", "", 
  83.33, 1.1402533*^7, 398.448, 24.3, 4.8, 2.954, 1653.173, 23.5, 430.548, 
  6.65, 2.9, 23.1, 22.863, 0.7, 64.}, {"HTI", "North America", "Haiti", 
  "2020-05-12", 209., 27., 16., 1., 18.329, 2.368, 1.403, 0.088, "", "", "", 
  "", "", "", "", 83.33, 1.1402533*^7, 398.448, 24.3, 4.8, 2.954, 1653.173, 
  23.5, 430.548, 6.65, 2.9, 23.1, 22.863, 0.7, 64.}, 
 {"HTI", "North America", "Haiti", "2020-05-13", 219., 10., 18., 2., 19.206, 
  0.877, 1.579, 0.175, "", "", "", "", "", "", "", 83.33, 1.1402533*^7, 
  398.448, 24.3, 4.8, 2.954, 1653.173, 23.5, 430.548, 6.65, 2.9, 23.1, 
  22.863, 0.7, 64.}, {"HTI", "North America", "Haiti", "2020-05-14", 234., 
  15., 18., 0., 20.522, 1.315, 1.579, 0., "", "", "", "", "", "", "", 83.33, 
  1.1402533*^7, 398.448, 24.3, 4.8, 2.954, 1653.173, 23.5, 430.548, 6.65, 
  2.9, 23.1, 22.863, 0.7, 64.}, {"HTI", "North America", "Haiti", 
  "2020-05-15", 273., 39., 20., 2., 23.942, 3.42, 1.754, 0.175, "", "", "", 
  "", "", "", "", 83.33, 1.1402533*^7, 398.448, 24.3, 4.8, 2.954, 1653.173, 
  23.5, 430.548, 6.65, 2.9, 23.1, 22.863, 0.7, 64.}, 
 {"HTI", "North America", "Haiti", "2020-05-16", 310., 37., 20., 0., 27.187, 
  3.245, 1.754, 0., "", "", "", "", "", "", "", 83.33, 1.1402533*^7, 398.448, 
  24.3, 4.8, 2.954, 1653.173, 23.5, 430.548, 6.65, 2.9, 23.1, 22.863, 0.7, 
  64.}, {"HTI", "North America", "Haiti", "2020-05-17", 358., 48., 20., 0., 
  31.397, 4.21, 1.754, 0., "", "", "", "", "", "", "", 83.33, 1.1402533*^7, 
  398.448, 24.3, 4.8, 2.954, 1653.173, 23.5, 430.548, 6.65, 2.9, 23.1, 
  22.863, 0.7, 64.}, {"HTI", "North America", "Haiti", "2020-05-18", 456., 
  98., 20., 0., 39.991, 8.595, 1.754, 0., "", "", "", "", "", "", "", 83.33, 
  1.1402533*^7, 398.448, 24.3, 4.8, 2.954, 1653.173, 23.5, 430.548, 6.65, 
  2.9, 23.1, 22.863, 0.7, 64.}, {"HTI", "North America", "Haiti", 
  "2020-05-19", 533., 77., 21., 1., 46.744, 6.753, 1.842, 0.088, "", "", "", 
  "", "", "", "", 83.33, 1.1402533*^7, 398.448, 24.3, 4.8, 2.954, 1653.173, 
  23.5, 430.548, 6.65, 2.9, 23.1, 22.863, 0.7, 64.}, 
 {"HTI", "North America", "Haiti", "2020-05-20", 596., 63., 22., 1., 52.269, 
  5.525, 1.929, 0.088, "", "", "", "", "", "", "", 83.33, 1.1402533*^7, 
  398.448, 24.3, 4.8, 2.954, 1653.173, 23.5, 430.548, 6.65, 2.9, 23.1, 
  22.863, 0.7, 64.}, {"HTI", "North America", "Haiti", "2020-05-21", 596., 
  0., 22., 0., 52.269, 0., 1.929, 0., "", "", "", "", "", "", "", 83.33, 
  1.1402533*^7, 398.448, 24.3, 4.8, 2.954, 1653.173, 23.5, 430.548, 6.65, 
  2.9, 23.1, 22.863, 0.7, 64.}, {"HTI", "North America", "Haiti", 
  "2020-05-22", 734., 138., 25., 3., 64.372, 12.103, 2.192, 0.263, "", "", 
  "", "", "", "", "", 83.33, 1.1402533*^7, 398.448, 24.3, 4.8, 2.954, 
  1653.173, 23.5, 430.548, 6.65, 2.9, 23.1, 22.863, 0.7, 64.}, 
 {"HTI", "North America", "Haiti", "2020-05-23", 812., 78., 25., 0., 71.212, 
  6.841, 2.192, 0., "", "", "", "", "", "", "", 83.33, 1.1402533*^7, 398.448, 
  24.3, 4.8, 2.954, 1653.173, 23.5, 430.548, 6.65, 2.9, 23.1, 22.863, 0.7, 
  64.}, {"HTI", "North America", "Haiti", "2020-05-24", 865., 53., 26., 1., 
  75.86, 4.648, 2.28, 0.088, "", "", "", "", "", "", "", 83.33, 1.1402533*^7, 
  398.448, 24.3, 4.8, 2.954, 1653.173, 23.5, 430.548, 6.65, 2.9, 23.1, 
  22.863, 0.7, 64.}, {"HTI", "North America", "Haiti", "2020-05-25", 958., 
  93., 27., 1., 84.016, 8.156, 2.368, 0.088, "", "", "", "", "", "", "", 
  83.33, 1.1402533*^7, 398.448, 24.3, 4.8, 2.954, 1653.173, 23.5, 430.548, 
  6.65, 2.9, 23.1, 22.863, 0.7, 64.}, {"HTI", "North America", "Haiti", 
  "2020-05-26", 1063., 105., 31., 4., 93.225, 9.208, 2.719, 0.351, "", "", 
  "", "", "", "", "", 83.33, 1.1402533*^7, 398.448, 24.3, 4.8, 2.954, 
  1653.173, 23.5, 430.548, 6.65, 2.9, 23.1, 22.863, 0.7, 64.}, 
 {"HTI", "North America", "Haiti", "2020-05-27", 1174., 111., 33., 2., 
  102.96, 9.735, 2.894, 0.175, "", "", "", "", "", "", "", 83.33, 
  1.1402533*^7, 398.448, 24.3, 4.8, 2.954, 1653.173, 23.5, 430.548, 6.65, 
  2.9, 23.1, 22.863, 0.7, 64.}, {"HTI", "North America", "Haiti", 
  "2020-05-28", 1320., 146., 34., 1., 115.764, 12.804, 2.982, 0.088, "", "", 
  "", "", "", "", "", 83.33, 1.1402533*^7, 398.448, 24.3, 4.8, 2.954, 
  1653.173, 23.5, 430.548, 6.65, 2.9, 23.1, 22.863, 0.7, 64.}, 
 {"HTI", "North America", "Haiti", "2020-05-29", 1443., 123., 35., 1., 
  126.551, 10.787, 3.069, 0.088, "", "", "", "", "", "", "", 83.33, 
  1.1402533*^7, 398.448, 24.3, 4.8, 2.954, 1653.173, 23.5, 430.548, 6.65, 
  2.9, 23.1, 22.863, 0.7, 64.}, {"HTI", "North America", "Haiti", 
  "2020-05-30", 1584., 141., 35., 0., 138.917, 12.366, 3.069, 0., "", "", "", 
  "", "", "", "", 83.33, 1.1402533*^7, 398.448, 24.3, 4.8, 2.954, 1653.173, 
  23.5, 430.548, 6.65, 2.9, 23.1, 22.863, 0.7, 64.}, 
 {"HTI", "North America", "Haiti", "2020-05-31", 1865., 281., 41., 6., 
  163.56, 24.644, 3.596, 0.526, "", "", "", "", "", "", "", 83.33, 
  1.1402533*^7, 398.448, 24.3, 4.8, 2.954, 1653.173, 23.5, 430.548, 6.65, 
  2.9, 23.1, 22.863, 0.7, 64.}, {"HTI", "North America", "Haiti", 
  "2020-06-01", 2124., 259., 44., 3., 186.274, 22.714, 3.859, 0.263, "", "", 
  "", "", "", "", "", 83.33, 1.1402533*^7, 398.448, 24.3, 4.8, 2.954, 
  1653.173, 23.5, 430.548, 6.65, 2.9, 23.1, 22.863, 0.7, 64.}, 
 {"HTI", "North America", "Haiti", "2020-06-02", 2226., 102., 45., 1., 
  195.22, 8.945, 3.946, 0.088, "", "", "", "", "", "", "", 74.07, 
  1.1402533*^7, 398.448, 24.3, 4.8, 2.954, 1653.173, 23.5, 430.548, 6.65, 
  2.9, 23.1, 22.863, 0.7, 64.}, {"HTI", "North America", "Haiti", 
  "2020-06-03", 2507., 281., 48., 3., 219.863, 24.644, 4.21, 0.263, "", "", 
  "", "", "", "", "", 74.07, 1.1402533*^7, 398.448, 24.3, 4.8, 2.954, 
  1653.173, 23.5, 430.548, 6.65, 2.9, 23.1, 22.863, 0.7, 64.}, 
 {"HTI", "North America", "Haiti", "2020-06-04", 2640., 133., 50., 2., 
  231.528, 11.664, 4.385, 0.175, "", "", "", "", "", "", "", 74.07, 
  1.1402533*^7, 398.448, 24.3, 4.8, 2.954, 1653.173, 23.5, 430.548, 6.65, 
  2.9, 23.1, 22.863, 0.7, 64.}, {"HTI", "North America", "Haiti", 
  "2020-06-05", 2640., 0., 50., 0., 231.528, 0., 4.385, 0., "", "", "", "", 
  "", "", "", 74.07, 1.1402533*^7, 398.448, 24.3, 4.8, 2.954, 1653.173, 23.5, 
  430.548, 6.65, 2.9, 23.1, 22.863, 0.7, 64.}, 
 {"HTI", "North America", "Haiti", "2020-06-06", 2924., 284., 50., 0., 
  256.434, 24.907, 4.385, 0., "", "", "", "", "", "", "", 74.07, 
  1.1402533*^7, 398.448, 24.3, 4.8, 2.954, 1653.173, 23.5, 430.548, 6.65, 
  2.9, 23.1, 22.863, 0.7, 64.}, {"HTI", "North America", "Haiti", 
  "2020-06-07", 3072., 148., 50., 0., 269.414, 12.98, 4.385, 0., "", "", "", 
  "", "", "", "", 74.07, 1.1402533*^7, 398.448, 24.3, 4.8, 2.954, 1653.173, 
  23.5, 430.548, 6.65, 2.9, 23.1, 22.863, 0.7, 64.}, 
 {"HTI", "North America", "Haiti", "2020-06-08", 3334., 262., 51., 1., 
  292.391, 22.977, 4.473, 0.088, "", "", "", "", "", "", "", 74.07, 
  1.1402533*^7, 398.448, 24.3, 4.8, 2.954, 1653.173, 23.5, 430.548, 6.65, 
  2.9, 23.1, 22.863, 0.7, 64.}, {"HTI", "North America", "Haiti", 
  "2020-06-09", 3538., 204., 54., 3., 310.282, 17.891, 4.736, 0.263, "", "", 
  "", "", "", "", "", 74.07, 1.1402533*^7, 398.448, 24.3, 4.8, 2.954, 
  1653.173, 23.5, 430.548, 6.65, 2.9, 23.1, 22.863, 0.7, 64.}, 
 {"HTI", "North America", "Haiti", "2020-06-10", 3662., 124., 56., 2., 
  321.157, 10.875, 4.911, 0.175, "", "", "", "", "", "", "", 74.07, 
  1.1402533*^7, 398.448, 24.3, 4.8, 2.954, 1653.173, 23.5, 430.548, 6.65, 
  2.9, 23.1, 22.863, 0.7, 64.}, {"HTI", "North America", "Haiti", 
  "2020-06-11", 3796., 134., 58., 2., 332.908, 11.752, 5.087, 0.175, "", "", 
  "", "", "", "", "", 74.07, 1.1402533*^7, 398.448, 24.3, 4.8, 2.954, 
  1653.173, 23.5, 430.548, 6.65, 2.9, 23.1, 22.863, 0.7, 64.}, 
 {"HTI", "North America", "Haiti", "2020-06-12", 3941., 145., 64., 6., 
  345.625, 12.716, 5.613, 0.526, "", "", "", "", "", "", "", 74.07, 
  1.1402533*^7, 398.448, 24.3, 4.8, 2.954, 1653.173, 23.5, 430.548, 6.65, 
  2.9, 23.1, 22.863, 0.7, 64.}, {"HTI", "North America", "Haiti", 
  "2020-06-13", 3941., 0., 64., 0., 345.625, 0., 5.613, 0., "", "", "", "", 
  "", "", "", 74.07, 1.1402533*^7, 398.448, 24.3, 4.8, 2.954, 1653.173, 23.5, 
  430.548, 6.65, 2.9, 23.1, 22.863, 0.7, 64.}, 
 {"HTI", "North America", "Haiti", "2020-06-14", 4165., 224., 70., 6., 
  365.27, 19.645, 6.139, 0.526, "", "", "", "", "", "", "", 74.07, 
  1.1402533*^7, 398.448, 24.3, 4.8, 2.954, 1653.173, 23.5, 430.548, 6.65, 
  2.9, 23.1, 22.863, 0.7, 64.}, {"HTI", "North America", "Haiti", 
  "2020-06-15", 4309., 144., 73., 3., 377.898, 12.629, 6.402, 0.263, "", "", 
  "", "", "", "", "", 74.07, 1.1402533*^7, 398.448, 24.3, 4.8, 2.954, 
  1653.173, 23.5, 430.548, 6.65, 2.9, 23.1, 22.863, 0.7, 64.}, 
 {"HTI", "North America", "Haiti", "2020-06-16", 4441., 132., 76., 3., 
  389.475, 11.576, 6.665, 0.263, "", "", "", "", "", "", "", 74.07, 
  1.1402533*^7, 398.448, 24.3, 4.8, 2.954, 1653.173, 23.5, 430.548, 6.65, 
  2.9, 23.1, 22.863, 0.7, 64.}, {"HTI", "North America", "Haiti", 
  "2020-06-17", 4547., 106., 80., 4., 398.771, 9.296, 7.016, 0.351, "", "", 
  "", "", "", "", "", 74.07, 1.1402533*^7, 398.448, 24.3, 4.8, 2.954, 
  1653.173, 23.5, 430.548, 6.65, 2.9, 23.1, 22.863, 0.7, 64.}, 
 {"HTI", "North America", "Haiti", "2020-06-18", 4688., 141., 82., 2., 
  411.137, 12.366, 7.191, 0.175, "", "", "", "", "", "", "", 74.07, 
  1.1402533*^7, 398.448, 24.3, 4.8, 2.954, 1653.173, 23.5, 430.548, 6.65, 
  2.9, 23.1, 22.863, 0.7, 64.}, {"HTI", "North America", "Haiti", 
  "2020-06-19", 4916., 228., 84., 2., 431.132, 19.996, 7.367, 0.175, "", "", 
  "", "", "", "", "", 74.07, 1.1402533*^7, 398.448, 24.3, 4.8, 2.954, 
  1653.173, 23.5, 430.548, 6.65, 2.9, 23.1, 22.863, 0.7, 64.}, 
 {"HTI", "North America", "Haiti", "2020-06-20", 4980., 64., 87., 3., 
  436.745, 5.613, 7.63, 0.263, "", "", "", "", "", "", "", 74.07, 
  1.1402533*^7, 398.448, 24.3, 4.8, 2.954, 1653.173, 23.5, 430.548, 6.65, 
  2.9, 23.1, 22.863, 0.7, 64.}, {"HTI", "North America", "Haiti", 
  "2020-06-21", 5077., 97., 88., 1., 445.252, 8.507, 7.718, 0.088, "", "", 
  "", "", "", "", "", 74.07, 1.1402533*^7, 398.448, 24.3, 4.8, 2.954, 
  1653.173, 23.5, 430.548, 6.65, 2.9, 23.1, 22.863, 0.7, 64.}, 
 {"HTI", "North America", "Haiti", "2020-06-22", 5211., 134., 88., 0., 
  457.004, 11.752, 7.718, 0., "", "", "", "", "", "", "", 74.07, 
  1.1402533*^7, 398.448, 24.3, 4.8, 2.954, 1653.173, 23.5, 430.548, 6.65, 
  2.9, 23.1, 22.863, 0.7, 64.}, {"HTI", "North America", "Haiti", 
  "2020-06-23", 5211., 0., 88., 0., 457.004, 0., 7.718, 0., "", "", "", "", 
  "", "", "", 71.3, 1.1402533*^7, 398.448, 24.3, 4.8, 2.954, 1653.173, 23.5, 
  430.548, 6.65, 2.9, 23.1, 22.863, 0.7, 64.}, 
 {"HTI", "North America", "Haiti", "2020-06-24", 5324., 113., 89., 1., 
  466.914, 9.91, 7.805, 0.088, "", "", "", "", "", "", "", 71.3, 
  1.1402533*^7, 398.448, 24.3, 4.8, 2.954, 1653.173, 23.5, 430.548, 6.65, 
  2.9, 23.1, 22.863, 0.7, 64.}, {"HTI", "North America", "Haiti", 
  "2020-06-25", 5429., 105., 92., 3., 476.122, 9.208, 8.068, 0.263, "", "", 
  "", "", "", "", "", 71.3, 1.1402533*^7, 398.448, 24.3, 4.8, 2.954, 
  1653.173, 23.5, 430.548, 6.65, 2.9, 23.1, 22.863, 0.7, 64.}, 
 {"HTI", "North America", "Haiti", "2020-06-26", 5543., 114., 96., 4., 
  486.12, 9.998, 8.419, 0.351, "", "", "", "", "", "", "", 71.3, 
  1.1402533*^7, 398.448, 24.3, 4.8, 2.954, 1653.173, 23.5, 430.548, 6.65, 
  2.9, 23.1, 22.863, 0.7, 64.}, {"HTI", "North America", "Haiti", 
  "2020-06-27", 5722., 179., 98., 2., 501.818, 15.698, 8.595, 0.175, "", "", 
  "", "", "", "", "", 71.3, 1.1402533*^7, 398.448, 24.3, 4.8, 2.954, 
  1653.173, 23.5, 430.548, 6.65, 2.9, 23.1, 22.863, 0.7, 64.}, 
 {"HTI", "North America", "Haiti", "2020-06-28", 5777., 55., 100., 2., 
  506.642, 4.823, 8.77, 0.175, "", "", "", "", "", "", "", 71.3, 
  1.1402533*^7, 398.448, 24.3, 4.8, 2.954, 1653.173, 23.5, 430.548, 6.65, 
  2.9, 23.1, 22.863, 0.7, 64.}, {"HTI", "North America", "Haiti", 
  "2020-06-29", 5847., 70., 104., 4., 512.781, 6.139, 9.121, 0.351, "", "", 
  "", "", "", "", "", 71.3, 1.1402533*^7, 398.448, 24.3, 4.8, 2.954, 
  1653.173, 23.5, 430.548, 6.65, 2.9, 23.1, 22.863, 0.7, 64.}, 
 {"HTI", "North America", "Haiti", "2020-06-30", 5933., 86., 105., 1., 
  520.323, 7.542, 9.208, 0.088, "", "", "", "", "", "", "", 71.3, 
  1.1402533*^7, 398.448, 24.3, 4.8, 2.954, 1653.173, 23.5, 430.548, 6.65, 
  2.9, 23.1, 22.863, 0.7, 64.}, {"HTI", "North America", "Haiti", 
  "2020-07-01", 5975., 42., 105., 0., 524.006, 3.683, 9.208, 0., "", "", "", 
  "", "", "", "", 71.3, 1.1402533*^7, 398.448, 24.3, 4.8, 2.954, 1653.173, 
  23.5, 430.548, 6.65, 2.9, 23.1, 22.863, 0.7, 64.}, 
 {"HTI", "North America", "Haiti", "2020-07-02", 6040., 65., 107., 2., 
  529.707, 5.7, 9.384, 0.175, "", "", "", "", "", "", "", "", 1.1402533*^7, 
  398.448, 24.3, 4.8, 2.954, 1653.173, 23.5, 430.548, 6.65, 2.9, 23.1, 
  22.863, 0.7, 64.}, {"HTI", "North America", "Haiti", "2020-07-03", 6101., 
  61., 110., 3., 535.057, 5.35, 9.647, 0.263, "", "", "", "", "", "", "", "", 
  1.1402533*^7, 398.448, 24.3, 4.8, 2.954, 1653.173, 23.5, 430.548, 6.65, 
  2.9, 23.1, 22.863, 0.7, 64.}, {"HTI", "North America", "Haiti", 
  "2020-07-04", 6230., 129., 110., 0., 546.37, 11.313, 9.647, 0., "", "", "", 
  "", "", "", "", "", 1.1402533*^7, 398.448, 24.3, 4.8, 2.954, 1653.173, 
  23.5, 430.548, 6.65, 2.9, 23.1, 22.863, 0.7, 64.}, 
 {"HTI", "North America", "Haiti", "2020-07-05", 6294., 64., 113., 3., 
  551.983, 5.613, 9.91, 0.263, "", "", "", "", "", "", "", "", 1.1402533*^7, 
  398.448, 24.3, 4.8, 2.954, 1653.173, 23.5, 430.548, 6.65, 2.9, 23.1, 
  22.863, 0.7, 64.}, {"HTI", "North America", "Haiti", "2020-07-06", 6333., 
  39., 113., 0., 555.403, 3.42, 9.91, 0., "", "", "", "", "", "", "", "", 
  1.1402533*^7, 398.448, 24.3, 4.8, 2.954, 1653.173, 23.5, 430.548, 6.65, 
  2.9, 23.1, 22.863, 0.7, 64.}, {"HTI", "North America", "Haiti", 
  "2020-07-07", 6371., 38., 113., 0., 558.736, 3.333, 9.91, 0., "", "", "", 
  "", "", "", "", "", 1.1402533*^7, 398.448, 24.3, 4.8, 2.954, 1653.173, 
  23.5, 430.548, 6.65, 2.9, 23.1, 22.863, 0.7, 64.}, 
 {"HTI", "North America", "Haiti", "2020-07-08", 6432., 61., 117., 4., 
  564.085, 5.35, 10.261, 0.351, "", "", "", "", "", "", "", "", 1.1402533*^7, 
  398.448, 24.3, 4.8, 2.954, 1653.173, 23.5, 430.548, 6.65, 2.9, 23.1, 
  22.863, 0.7, 64.}, {"HND", "North America", "Honduras", "2020-03-12", 2., 
  2., 0., 0., 0.202, 0.202, 0., 0., "", "", "", "", "", "", "", 11.11, 
  9.904608*^6, 82.805, 24.9, 4.652, 2.883, 4541.795, 16., 240.208, 7.21, 2., 
  "", 84.169, 0.7, 75.27}, {"HND", "North America", "Honduras", "2020-03-14", 
  3., 1., 0., 0., 0.303, 0.101, 0., 0., "", "", "", "", "", "", "", 33.33, 
  9.904608*^6, 82.805, 24.9, 4.652, 2.883, 4541.795, 16., 240.208, 7.21, 2., 
  "", 84.169, 0.7, 75.27}, {"HND", "North America", "Honduras", "2020-03-16", 
  6., 3., 0., 0., 0.606, 0.303, 0., 0., "", "", "", "", "", "", "", 93.52, 
  9.904608*^6, 82.805, 24.9, 4.652, 2.883, 4541.795, 16., 240.208, 7.21, 2., 
  "", 84.169, 0.7, 75.27}, {"HND", "North America", "Honduras", "2020-03-17", 
  8., 2., 0., 0., 0.808, 0.202, 0., 0., "", "", "", "", "", "", "", 93.52, 
  9.904608*^6, 82.805, 24.9, 4.652, 2.883, 4541.795, 16., 240.208, 7.21, 2., 
  "", 84.169, 0.7, 75.27}, {"HND", "North America", "Honduras", "2020-03-18", 
  9., 1., 0., 0., 0.909, 0.101, 0., 0., "", "", "", "", "", "", "", 93.52, 
  9.904608*^6, 82.805, 24.9, 4.652, 2.883, 4541.795, 16., 240.208, 7.21, 2., 
  "", 84.169, 0.7, 75.27}, {"HND", "North America", "Honduras", "2020-03-19", 
  12., 3., 0., 0., 1.212, 0.303, 0., 0., "", "", "", "", "", "", "", 93.52, 
  9.904608*^6, 82.805, 24.9, 4.652, 2.883, 4541.795, 16., 240.208, 7.21, 2., 
  "", 84.169, 0.7, 75.27}, {"HND", "North America", "Honduras", "2020-03-20", 
  24., 12., 0., 0., 2.423, 1.212, 0., 0., "", "", "", "", "", "", "", 97.22, 
  9.904608*^6, 82.805, 24.9, 4.652, 2.883, 4541.795, 16., 240.208, 7.21, 2., 
  "", 84.169, 0.7, 75.27}, {"HND", "North America", "Honduras", "2020-03-21", 
  24., 0., 0., 0., 2.423, 0., 0., 0., "", "", "", "", "", "", "", 100., 
  9.904608*^6, 82.805, 24.9, 4.652, 2.883, 4541.795, 16., 240.208, 7.21, 2., 
  "", 84.169, 0.7, 75.27}, {"HND", "North America", "Honduras", "2020-03-22", 
  26., 2., 0., 0., 2.625, 0.202, 0., 0., "", "", "", "", "", "", "", 100., 
  9.904608*^6, 82.805, 24.9, 4.652, 2.883, 4541.795, 16., 240.208, 7.21, 2., 
  "", 84.169, 0.7, 75.27}, {"HND", "North America", "Honduras", "2020-03-23", 
  27., 1., 0., 0., 2.726, 0.101, 0., 0., "", "", "", "", "", "", "", 100., 
  9.904608*^6, 82.805, 24.9, 4.652, 2.883, 4541.795, 16., 240.208, 7.21, 2., 
  "", 84.169, 0.7, 75.27}, {"HND", "North America", "Honduras", "2020-03-24", 
  30., 3., 0., 0., 3.029, 0.303, 0., 0., "", "", "", "", "", "", "", 100., 
  9.904608*^6, 82.805, 24.9, 4.652, 2.883, 4541.795, 16., 240.208, 7.21, 2., 
  "", 84.169, 0.7, 75.27}, {"HND", "North America", "Honduras", "2020-03-25", 
  36., 6., 0., 0., 3.635, 0.606, 0., 0., "", "", "", "", "", "", "", 100., 
  9.904608*^6, 82.805, 24.9, 4.652, 2.883, 4541.795, 16., 240.208, 7.21, 2., 
  "", 84.169, 0.7, 75.27}, {"HND", "North America", "Honduras", "2020-03-26", 
  52., 16., 0., 0., 5.25, 1.615, 0., 0., "", "", "", "", "", "", "", 100., 
  9.904608*^6, 82.805, 24.9, 4.652, 2.883, 4541.795, 16., 240.208, 7.21, 2., 
  "", 84.169, 0.7, 75.27}, {"HND", "North America", "Honduras", "2020-03-27", 
  67., 15., 1., 1., 6.765, 1.514, 0.101, 0.101, "", "", "", "", "", "", "", 
  100., 9.904608*^6, 82.805, 24.9, 4.652, 2.883, 4541.795, 16., 240.208, 
  7.21, 2., "", 84.169, 0.7, 75.27}, {"HND", "North America", "Honduras", 
  "2020-03-28", 95., 28., 1., 0., 9.591, 2.827, 0.101, 0., "", "", "", "", 
  "", "", "", 100., 9.904608*^6, 82.805, 24.9, 4.652, 2.883, 4541.795, 16., 
  240.208, 7.21, 2., "", 84.169, 0.7, 75.27}, 
 {"HND", "North America", "Honduras", "2020-03-29", 110., 15., 2., 1., 
  11.106, 1.514, 0.202, 0.101, "", "", "", "", "", "", "", 100., 9.904608*^6, 
  82.805, 24.9, 4.652, 2.883, 4541.795, 16., 240.208, 7.21, 2., "", 84.169, 
  0.7, 75.27}, {"HND", "North America", "Honduras", "2020-03-30", 139., 29., 
  3., 1., 14.034, 2.928, 0.303, 0.101, "", "", "", "", "", "", "", 100., 
  9.904608*^6, 82.805, 24.9, 4.652, 2.883, 4541.795, 16., 240.208, 7.21, 2., 
  "", 84.169, 0.7, 75.27}, {"HND", "North America", "Honduras", "2020-03-31", 
  141., 2., 7., 4., 14.236, 0.202, 0.707, 0.404, "", "", "", "", "", "", "", 
  100., 9.904608*^6, 82.805, 24.9, 4.652, 2.883, 4541.795, 16., 240.208, 
  7.21, 2., "", 84.169, 0.7, 75.27}, {"HND", "North America", "Honduras", 
  "2020-04-01", 172., 31., 10., 3., 17.366, 3.13, 1.01, 0.303, "", "", "", 
  "", "", "", "", 100., 9.904608*^6, 82.805, 24.9, 4.652, 2.883, 4541.795, 
  16., 240.208, 7.21, 2., "", 84.169, 0.7, 75.27}, 
 {"HND", "North America", "Honduras", "2020-04-02", 219., 47., 14., 4., 
  22.111, 4.745, 1.413, 0.404, "", "", "", "", "", "", "", 100., 9.904608*^6, 
  82.805, 24.9, 4.652, 2.883, 4541.795, 16., 240.208, 7.21, 2., "", 84.169, 
  0.7, 75.27}, {"HND", "North America", "Honduras", "2020-04-03", 222., 3., 
  15., 1., 22.414, 0.303, 1.514, 0.101, "", "", "", "", "", "", "", 100., 
  9.904608*^6, 82.805, 24.9, 4.652, 2.883, 4541.795, 16., 240.208, 7.21, 2., 
  "", 84.169, 0.7, 75.27}, {"HND", "North America", "Honduras", "2020-04-04", 
  264., 42., 15., 0., 26.654, 4.24, 1.514, 0., "", "", "", "", "", "", "", 
  100., 9.904608*^6, 82.805, 24.9, 4.652, 2.883, 4541.795, 16., 240.208, 
  7.21, 2., "", 84.169, 0.7, 75.27}, {"HND", "North America", "Honduras", 
  "2020-04-05", 268., 4., 22., 7., 27.058, 0.404, 2.221, 0.707, "", "", "", 
  "", "", "", "", 100., 9.904608*^6, 82.805, 24.9, 4.652, 2.883, 4541.795, 
  16., 240.208, 7.21, 2., "", 84.169, 0.7, 75.27}, 
 {"HND", "North America", "Honduras", "2020-04-06", 298., 30., 22., 0., 
  30.087, 3.029, 2.221, 0., "", "", "", "", "", "", "", 100., 9.904608*^6, 
  82.805, 24.9, 4.652, 2.883, 4541.795, 16., 240.208, 7.21, 2., "", 84.169, 
  0.7, 75.27}, {"HND", "North America", "Honduras", "2020-04-07", 305., 7., 
  22., 0., 30.794, 0.707, 2.221, 0., "", "", "", "", "", "", "", 100., 
  9.904608*^6, 82.805, 24.9, 4.652, 2.883, 4541.795, 16., 240.208, 7.21, 2., 
  "", 84.169, 0.7, 75.27}, {"HND", "North America", "Honduras", "2020-04-08", 
  312., 7., 22., 0., 31.5, 0.707, 2.221, 0., "", "", "", "", "", "", "", 
  100., 9.904608*^6, 82.805, 24.9, 4.652, 2.883, 4541.795, 16., 240.208, 
  7.21, 2., "", 84.169, 0.7, 75.27}, {"HND", "North America", "Honduras", 
  "2020-04-09", 343., 31., 23., 1., 34.63, 3.13, 2.322, 0.101, "", "", "", 
  "", "", "", "", 100., 9.904608*^6, 82.805, 24.9, 4.652, 2.883, 4541.795, 
  16., 240.208, 7.21, 2., "", 84.169, 0.7, 75.27}, 
 {"HND", "North America", "Honduras", "2020-04-10", 382., 39., 23., 0., 
  38.568, 3.938, 2.322, 0., "", "", "", "", "", "", "", 100., 9.904608*^6, 
  82.805, 24.9, 4.652, 2.883, 4541.795, 16., 240.208, 7.21, 2., "", 84.169, 
  0.7, 75.27}, {"HND", "North America", "Honduras", "2020-04-11", 392., 10., 
  24., 1., 39.578, 1.01, 2.423, 0.101, "", "", "", "", "", "", "", 100., 
  9.904608*^6, 82.805, 24.9, 4.652, 2.883, 4541.795, 16., 240.208, 7.21, 2., 
  "", 84.169, 0.7, 75.27}, {"HND", "North America", "Honduras", "2020-04-12", 
  393., 1., 25., 1., 39.679, 0.101, 2.524, 0.101, "", "", "", "", "", "", "", 
  100., 9.904608*^6, 82.805, 24.9, 4.652, 2.883, 4541.795, 16., 240.208, 
  7.21, 2., "", 84.169, 0.7, 75.27}, {"HND", "North America", "Honduras", 
  "2020-04-13", 397., 4., 25., 0., 40.082, 0.404, 2.524, 0., "", "", "", "", 
  "", "", "", 100., 9.904608*^6, 82.805, 24.9, 4.652, 2.883, 4541.795, 16., 
  240.208, 7.21, 2., "", 84.169, 0.7, 75.27}, 
 {"HND", "North America", "Honduras", "2020-04-14", 407., 10., 26., 1., 
  41.092, 1.01, 2.625, 0.101, "", "", "", "", "", "", "", 100., 9.904608*^6, 
  82.805, 24.9, 4.652, 2.883, 4541.795, 16., 240.208, 7.21, 2., "", 84.169, 
  0.7, 75.27}, {"HND", "North America", "Honduras", "2020-04-15", 419., 12., 
  31., 5., 42.304, 1.212, 3.13, 0.505, "", "", "", "", "", "", "", 100., 
  9.904608*^6, 82.805, 24.9, 4.652, 2.883, 4541.795, 16., 240.208, 7.21, 2., 
  "", 84.169, 0.7, 75.27}, {"HND", "North America", "Honduras", "2020-04-16", 
  426., 7., 35., 4., 43.01, 0.707, 3.534, 0.404, "", "", "", "", "", "", "", 
  100., 9.904608*^6, 82.805, 24.9, 4.652, 2.883, 4541.795, 16., 240.208, 
  7.21, 2., "", 84.169, 0.7, 75.27}, {"HND", "North America", "Honduras", 
  "2020-04-17", 442., 16., 41., 6., 44.626, 1.615, 4.139, 0.606, "", "", "", 
  "", "", "", "", 100., 9.904608*^6, 82.805, 24.9, 4.652, 2.883, 4541.795, 
  16., 240.208, 7.21, 2., "", 84.169, 0.7, 75.27}, 
 {"HND", "North America", "Honduras", "2020-04-18", 457., 15., 46., 5., 
  46.14, 1.514, 4.644, 0.505, "", "", "", "", "", "", "", 100., 9.904608*^6, 
  82.805, 24.9, 4.652, 2.883, 4541.795, 16., 240.208, 7.21, 2., "", 84.169, 
  0.7, 75.27}, {"HND", "North America", "Honduras", "2020-04-19", 472., 15., 
  46., 0., 47.655, 1.514, 4.644, 0., "", "", "", "", "", "", "", 100., 
  9.904608*^6, 82.805, 24.9, 4.652, 2.883, 4541.795, 16., 240.208, 7.21, 2., 
  "", 84.169, 0.7, 75.27}, {"HND", "North America", "Honduras", "2020-04-20", 
  477., 5., 46., 0., 48.159, 0.505, 4.644, 0., "", "", "", "", "", "", "", 
  100., 9.904608*^6, 82.805, 24.9, 4.652, 2.883, 4541.795, 16., 240.208, 
  7.21, 2., "", 84.169, 0.7, 75.27}, {"HND", "North America", "Honduras", 
  "2020-04-21", 494., 17., 46., 0., 49.876, 1.716, 4.644, 0., "", "", "", "", 
  "", "", "", 100., 9.904608*^6, 82.805, 24.9, 4.652, 2.883, 4541.795, 16., 
  240.208, 7.21, 2., "", 84.169, 0.7, 75.27}, 
 {"HND", "North America", "Honduras", "2020-04-22", 510., 16., 46., 0., 
  51.491, 1.615, 4.644, 0., "", "", "", "", "", "", "", 100., 9.904608*^6, 
  82.805, 24.9, 4.652, 2.883, 4541.795, 16., 240.208, 7.21, 2., "", 84.169, 
  0.7, 75.27}, {"HND", "North America", "Honduras", "2020-04-23", 519., 9., 
  47., 1., 52.4, 0.909, 4.745, 0.101, "", "", "", "", "", "", "", 100., 
  9.904608*^6, 82.805, 24.9, 4.652, 2.883, 4541.795, 16., 240.208, 7.21, 2., 
  "", 84.169, 0.7, 75.27}, {"HND", "North America", "Honduras", "2020-04-24", 
  519., 0., 47., 0., 52.4, 0., 4.745, 0., "", "", "", "", "", "", "", 100., 
  9.904608*^6, 82.805, 24.9, 4.652, 2.883, 4541.795, 16., 240.208, 7.21, 2., 
  "", 84.169, 0.7, 75.27}, {"HND", "North America", "Honduras", "2020-04-25", 
  591., 72., 47., 0., 59.669, 7.269, 4.745, 0., "", "", "", "", "", "", "", 
  100., 9.904608*^6, 82.805, 24.9, 4.652, 2.883, 4541.795, 16., 240.208, 
  7.21, 2., "", 84.169, 0.7, 75.27}, {"HND", "North America", "Honduras", 
  "2020-04-26", 627., 36., 59., 12., 63.304, 3.635, 5.957, 1.212, "", "", "", 
  "", "", "", "", 100., 9.904608*^6, 82.805, 24.9, 4.652, 2.883, 4541.795, 
  16., 240.208, 7.21, 2., "", 84.169, 0.7, 75.27}, 
 {"HND", "North America", "Honduras", "2020-04-27", 661., 34., 61., 2., 
  66.737, 3.433, 6.159, 0.202, "", "", "", "", "", "", "", 100., 9.904608*^6, 
  82.805, 24.9, 4.652, 2.883, 4541.795, 16., 240.208, 7.21, 2., "", 84.169, 
  0.7, 75.27}, {"HND", "North America", "Honduras", "2020-04-28", 693., 32., 
  61., 0., 69.967, 3.231, 6.159, 0., "", "", "", "", "", "", "", 100., 
  9.904608*^6, 82.805, 24.9, 4.652, 2.883, 4541.795, 16., 240.208, 7.21, 2., 
  "", 84.169, 0.7, 75.27}, {"HND", "North America", "Honduras", "2020-04-29", 
  738., 45., 66., 5., 74.511, 4.543, 6.664, 0.505, "", "", "", "", "", "", 
  "", 100., 9.904608*^6, 82.805, 24.9, 4.652, 2.883, 4541.795, 16., 240.208, 
  7.21, 2., "", 84.169, 0.7, 75.27}, {"HND", "North America", "Honduras", 
  "2020-04-30", 771., 33., 71., 5., 77.843, 3.332, 7.168, 0.505, "", "", "", 
  "", "", "", "", 100., 9.904608*^6, 82.805, 24.9, 4.652, 2.883, 4541.795, 
  16., 240.208, 7.21, 2., "", 84.169, 0.7, 75.27}, 
 {"HND", "North America", "Honduras", "2020-05-01", 804., 33., 75., 4., 
  81.174, 3.332, 7.572, 0.404, "", "", "", "", "", "", "", 100., 9.904608*^6, 
  82.805, 24.9, 4.652, 2.883, 4541.795, 16., 240.208, 7.21, 2., "", 84.169, 
  0.7, 75.27}, {"HND", "North America", "Honduras", "2020-05-02", 899., 95., 
  75., 0., 90.766, 9.591, 7.572, 0., "", "", "", "", "", "", "", 100., 
  9.904608*^6, 82.805, 24.9, 4.652, 2.883, 4541.795, 16., 240.208, 7.21, 2., 
  "", 84.169, 0.7, 75.27}, {"HND", "North America", "Honduras", "2020-05-03", 
  1010., 111., 76., 1., 101.973, 11.207, 7.673, 0.101, "", "", "", "", "", 
  "", "", 100., 9.904608*^6, 82.805, 24.9, 4.652, 2.883, 4541.795, 16., 
  240.208, 7.21, 2., "", 84.169, 0.7, 75.27}, 
 {"HND", "North America", "Honduras", "2020-05-04", 1055., 45., 82., 6., 
  106.516, 4.543, 8.279, 0.606, "", "", "", "", "", "", "", 100., 
  9.904608*^6, 82.805, 24.9, 4.652, 2.883, 4541.795, 16., 240.208, 7.21, 2., 
  "", 84.169, 0.7, 75.27}, {"HND", "North America", "Honduras", "2020-05-05", 
  1178., 123., 82., 0., 118.935, 12.418, 8.279, 0., "", "", "", "", "", "", 
  "", 100., 9.904608*^6, 82.805, 24.9, 4.652, 2.883, 4541.795, 16., 240.208, 
  7.21, 2., "", 84.169, 0.7, 75.27}, {"HND", "North America", "Honduras", 
  "2020-05-06", 1270., 92., 93., 11., 128.223, 9.289, 9.39, 1.111, "", "", 
  "", "", "", "", "", 100., 9.904608*^6, 82.805, 24.9, 4.652, 2.883, 
  4541.795, 16., 240.208, 7.21, 2., "", 84.169, 0.7, 75.27}, 
 {"HND", "North America", "Honduras", "2020-05-07", 1461., 191., 99., 6., 
  147.507, 19.284, 9.995, 0.606, "", "", "", "", "", "", "", 100., 
  9.904608*^6, 82.805, 24.9, 4.652, 2.883, 4541.795, 16., 240.208, 7.21, 2., 
  "", 84.169, 0.7, 75.27}, {"HND", "North America", "Honduras", "2020-05-08", 
  1685., 224., 105., 6., 170.123, 22.616, 10.601, 0.606, "", "", "", "", "", 
  "", "", 100., 9.904608*^6, 82.805, 24.9, 4.652, 2.883, 4541.795, 16., 
  240.208, 7.21, 2., "", 84.169, 0.7, 75.27}, 
 {"HND", "North America", "Honduras", "2020-05-09", 1771., 86., 107., 2., 
  178.806, 8.683, 10.803, 0.202, "", "", "", "", "", "", "", 100., 
  9.904608*^6, 82.805, 24.9, 4.652, 2.883, 4541.795, 16., 240.208, 7.21, 2., 
  "", 84.169, 0.7, 75.27}, {"HND", "North America", "Honduras", "2020-05-10", 
  1830., 59., 108., 1., 184.762, 5.957, 10.904, 0.101, "", "", "", "", "", 
  "", "", 100., 9.904608*^6, 82.805, 24.9, 4.652, 2.883, 4541.795, 16., 
  240.208, 7.21, 2., "", 84.169, 0.7, 75.27}, 
 {"HND", "North America", "Honduras", "2020-05-11", 1972., 142., 108., 0., 
  199.099, 14.337, 10.904, 0., "", "", "", "", "", "", "", 100., 9.904608*^6, 
  82.805, 24.9, 4.652, 2.883, 4541.795, 16., 240.208, 7.21, 2., "", 84.169, 
  0.7, 75.27}, {"HND", "North America", "Honduras", "2020-05-12", 2006., 34., 
  116., 8., 202.532, 3.433, 11.712, 0.808, "", "", "", "", "", "", "", 100., 
  9.904608*^6, 82.805, 24.9, 4.652, 2.883, 4541.795, 16., 240.208, 7.21, 2., 
  "", 84.169, 0.7, 75.27}, {"HND", "North America", "Honduras", "2020-05-13", 
  2080., 74., 121., 5., 210.003, 7.471, 12.217, 0.505, "", "", "", "", "", 
  "", "", 100., 9.904608*^6, 82.805, 24.9, 4.652, 2.883, 4541.795, 16., 
  240.208, 7.21, 2., "", 84.169, 0.7, 75.27}, 
 {"HND", "North America", "Honduras", "2020-05-14", 2255., 175., 123., 2., 
  227.672, 17.669, 12.418, 0.202, "", "", "", "", "", "", "", 100., 
  9.904608*^6, 82.805, 24.9, 4.652, 2.883, 4541.795, 16., 240.208, 7.21, 2., 
  "", 84.169, 0.7, 75.27}, {"HND", "North America", "Honduras", "2020-05-15", 
  2318., 63., 133., 10., 234.032, 6.361, 13.428, 1.01, "", "", "", "", "", 
  "", "", 100., 9.904608*^6, 82.805, 24.9, 4.652, 2.883, 4541.795, 16., 
  240.208, 7.21, 2., "", 84.169, 0.7, 75.27}, 
 {"HND", "North America", "Honduras", "2020-05-16", 2460., 142., 134., 1., 
  248.369, 14.337, 13.529, 0.101, "", "", "", "", "", "", "", 100., 
  9.904608*^6, 82.805, 24.9, 4.652, 2.883, 4541.795, 16., 240.208, 7.21, 2., 
  "", 84.169, 0.7, 75.27}, {"HND", "North America", "Honduras", "2020-05-17", 
  2565., 105., 138., 4., 258.97, 10.601, 13.933, 0.404, "", "", "", "", "", 
  "", "", 100., 9.904608*^6, 82.805, 24.9, 4.652, 2.883, 4541.795, 16., 
  240.208, 7.21, 2., "", 84.169, 0.7, 75.27}, 
 {"HND", "North America", "Honduras", "2020-05-18", 2646., 81., 142., 4., 
  267.148, 8.178, 14.337, 0.404, "", "", "", "", "", "", "", 100., 
  9.904608*^6, 82.805, 24.9, 4.652, 2.883, 4541.795, 16., 240.208, 7.21, 2., 
  "", 84.169, 0.7, 75.27}, {"HND", "North America", "Honduras", "2020-05-19", 
  2798., 152., 146., 4., 282.495, 15.346, 14.741, 0.404, "", "", "", "", "", 
  "", "", 100., 9.904608*^6, 82.805, 24.9, 4.652, 2.883, 4541.795, 16., 
  240.208, 7.21, 2., "", 84.169, 0.7, 75.27}, 
 {"HND", "North America", "Honduras", "2020-05-20", 2955., 157., 147., 1., 
  298.346, 15.851, 14.842, 0.101, "", "", "", "", "", "", "", 100., 
  9.904608*^6, 82.805, 24.9, 4.652, 2.883, 4541.795, 16., 240.208, 7.21, 2., 
  "", 84.169, 0.7, 75.27}, {"HND", "North America", "Honduras", "2020-05-21", 
  3100., 145., 151., 4., 312.986, 14.64, 15.245, 0.404, "", "", "", "", "", 
  "", "", 100., 9.904608*^6, 82.805, 24.9, 4.652, 2.883, 4541.795, 16., 
  240.208, 7.21, 2., "", 84.169, 0.7, 75.27}, 
 {"HND", "North America", "Honduras", "2020-05-22", 3204., 104., 156., 5., 
  323.486, 10.5, 15.75, 0.505, "", "", "", "", "", "", "", 100., 9.904608*^6, 
  82.805, 24.9, 4.652, 2.883, 4541.795, 16., 240.208, 7.21, 2., "", 84.169, 
  0.7, 75.27}, {"HND", "North America", "Honduras", "2020-05-23", 3477., 
  273., 167., 11., 351.049, 27.563, 16.861, 1.111, "", "", "", "", "", "", 
  "", 100., 9.904608*^6, 82.805, 24.9, 4.652, 2.883, 4541.795, 16., 240.208, 
  7.21, 2., "", 84.169, 0.7, 75.27}, {"HND", "North America", "Honduras", 
  "2020-05-24", 3743., 266., 174., 7., 377.905, 26.856, 17.568, 0.707, "", 
  "", "", "", "", "", "", 100., 9.904608*^6, 82.805, 24.9, 4.652, 2.883, 
  4541.795, 16., 240.208, 7.21, 2., "", 84.169, 0.7, 75.27}, 
 {"HND", "North America", "Honduras", "2020-05-25", 3950., 207., 180., 6., 
  398.804, 20.899, 18.173, 0.606, "", "", "", "", "", "", "", 100., 
  9.904608*^6, 82.805, 24.9, 4.652, 2.883, 4541.795, 16., 240.208, 7.21, 2., 
  "", 84.169, 0.7, 75.27}, {"HND", "North America", "Honduras", "2020-05-26", 
  4189., 239., 182., 2., 422.934, 24.13, 18.375, 0.202, "", "", "", "", "", 
  "", "", 100., 9.904608*^6, 82.805, 24.9, 4.652, 2.883, 4541.795, 16., 
  240.208, 7.21, 2., "", 84.169, 0.7, 75.27}, 
 {"HND", "North America", "Honduras", "2020-05-27", 4401., 212., 188., 6., 
  444.339, 21.404, 18.981, 0.606, "", "", "", "", "", "", "", 100., 
  9.904608*^6, 82.805, 24.9, 4.652, 2.883, 4541.795, 16., 240.208, 7.21, 2., 
  "", 84.169, 0.7, 75.27}, {"HND", "North America", "Honduras", "2020-05-28", 
  4640., 239., 194., 6., 468.469, 24.13, 19.587, 0.606, "", "", "", "", "", 
  "", "", 100., 9.904608*^6, 82.805, 24.9, 4.652, 2.883, 4541.795, 16., 
  240.208, 7.21, 2., "", 84.169, 0.7, 75.27}, 
 {"HND", "North America", "Honduras", "2020-05-29", 4752., 112., 196., 2., 
  479.777, 11.308, 19.789, 0.202, "", "", "", "", "", "", "", 100., 
  9.904608*^6, 82.805, 24.9, 4.652, 2.883, 4541.795, 16., 240.208, 7.21, 2., 
  "", 84.169, 0.7, 75.27}, {"HND", "North America", "Honduras", "2020-05-30", 
  4886., 134., 199., 3., 493.306, 13.529, 20.092, 0.303, "", "", "", "", "", 
  "", "", 100., 9.904608*^6, 82.805, 24.9, 4.652, 2.883, 4541.795, 16., 
  240.208, 7.21, 2., "", 84.169, 0.7, 75.27}, 
 {"HND", "North America", "Honduras", "2020-05-31", 5094., 208., 201., 2., 
  514.306, 21., 20.294, 0.202, "", "", "", "", "", "", "", 100., 9.904608*^6, 
  82.805, 24.9, 4.652, 2.883, 4541.795, 16., 240.208, 7.21, 2., "", 84.169, 
  0.7, 75.27}, {"HND", "North America", "Honduras", "2020-06-01", 5202., 
  108., 212., 11., 525.21, 10.904, 21.404, 1.111, "", "", "", "", "", "", "", 
  100., 9.904608*^6, 82.805, 24.9, 4.652, 2.883, 4541.795, 16., 240.208, 
  7.21, 2., "", 84.169, 0.7, 75.27}, {"HND", "North America", "Honduras", 
  "2020-06-02", 5362., 160., 217., 5., 541.364, 16.154, 21.909, 0.505, "", 
  "", "", "", "", "", "", 100., 9.904608*^6, 82.805, 24.9, 4.652, 2.883, 
  4541.795, 16., 240.208, 7.21, 2., "", 84.169, 0.7, 75.27}, 
 {"HND", "North America", "Honduras", "2020-06-03", 5527., 165., 225., 8., 
  558.023, 16.659, 22.717, 0.808, "", "", "", "", "", "", "", 100., 
  9.904608*^6, 82.805, 24.9, 4.652, 2.883, 4541.795, 16., 240.208, 7.21, 2., 
  "", 84.169, 0.7, 75.27}, {"HND", "North America", "Honduras", "2020-06-04", 
  5690., 163., 234., 9., 574.48, 16.457, 23.625, 0.909, "", "", "", "", "", 
  "", "", 100., 9.904608*^6, 82.805, 24.9, 4.652, 2.883, 4541.795, 16., 
  240.208, 7.21, 2., "", 84.169, 0.7, 75.27}, 
 {"HND", "North America", "Honduras", "2020-06-05", 5880., 190., 243., 9., 
  593.663, 19.183, 24.534, 0.909, "", "", "", "", "", "", "", 100., 
  9.904608*^6, 82.805, 24.9, 4.652, 2.883, 4541.795, 16., 240.208, 7.21, 2., 
  "", 84.169, 0.7, 75.27}, {"HND", "North America", "Honduras", "2020-06-06", 
  5971., 91., 248., 5., 602.851, 9.188, 25.039, 0.505, "", "", "", "", "", 
  "", "", 100., 9.904608*^6, 82.805, 24.9, 4.652, 2.883, 4541.795, 16., 
  240.208, 7.21, 2., "", 84.169, 0.7, 75.27}, 
 {"HND", "North America", "Honduras", "2020-06-07", 6155., 184., 250., 2., 
  621.428, 18.577, 25.241, 0.202, "", "", "", "", "", "", "", 100., 
  9.904608*^6, 82.805, 24.9, 4.652, 2.883, 4541.795, 16., 240.208, 7.21, 2., 
  "", 84.169, 0.7, 75.27}, {"HND", "North America", "Honduras", "2020-06-08", 
  6327., 172., 258., 8., 638.794, 17.366, 26.048, 0.808, "", "", "", "", "", 
  "", "", 96.3, 9.904608*^6, 82.805, 24.9, 4.652, 2.883, 4541.795, 16., 
  240.208, 7.21, 2., "", 84.169, 0.7, 75.27}, 
 {"HND", "North America", "Honduras", "2020-06-09", 6450., 123., 262., 4., 
  651.212, 12.418, 26.452, 0.404, "", "", "", "", "", "", "", 96.3, 
  9.904608*^6, 82.805, 24.9, 4.652, 2.883, 4541.795, 16., 240.208, 7.21, 2., 
  "", 84.169, 0.7, 75.27}, {"HND", "North America", "Honduras", "2020-06-10", 
  6935., 485., 271., 9., 700.179, 48.967, 27.361, 0.909, "", "", "", "", "", 
  "", "", 96.3, 9.904608*^6, 82.805, 24.9, 4.652, 2.883, 4541.795, 16., 
  240.208, 7.21, 2., "", 84.169, 0.7, 75.27}, 
 {"HND", "North America", "Honduras", "2020-06-11", 7360., 425., 290., 19., 
  743.088, 42.909, 29.279, 1.918, "", "", "", "", "", "", "", 96.3, 
  9.904608*^6, 82.805, 24.9, 4.652, 2.883, 4541.795, 16., 240.208, 7.21, 2., 
  "", 84.169, 0.7, 75.27}, {"HND", "North America", "Honduras", "2020-06-12", 
  7669., 309., 294., 4., 774.286, 31.198, 29.683, 0.404, "", "", "", "", "", 
  "", "", 96.3, 9.904608*^6, 82.805, 24.9, 4.652, 2.883, 4541.795, 16., 
  240.208, 7.21, 2., "", 84.169, 0.7, 75.27}, 
 {"HND", "North America", "Honduras", "2020-06-13", 8132., 463., 306., 12., 
  821.032, 46.746, 30.895, 1.212, "", "", "", "", "", "", "", 96.3, 
  9.904608*^6, 82.805, 24.9, 4.652, 2.883, 4541.795, 16., 240.208, 7.21, 2., 
  "", 84.169, 0.7, 75.27}, {"HND", "North America", "Honduras", "2020-06-14", 
  8455., 323., 310., 4., 853.643, 32.611, 31.299, 0.404, "", "", "", "", "", 
  "", "", 96.3, 9.904608*^6, 82.805, 24.9, 4.652, 2.883, 4541.795, 16., 
  240.208, 7.21, 2., "", 84.169, 0.7, 75.27}, 
 {"HND", "North America", "Honduras", "2020-06-15", 8858., 403., 312., 2., 
  894.331, 40.688, 31.5, 0.202, "", "", "", "", "", "", "", 96.3, 
  9.904608*^6, 82.805, 24.9, 4.652, 2.883, 4541.795, 16., 240.208, 7.21, 2., 
  "", 84.169, 0.7, 75.27}, {"HND", "North America", "Honduras", "2020-06-16", 
  9178., 320., 322., 10., 926.639, 32.308, 32.51, 1.01, "", "", "", "", "", 
  "", "", 96.3, 9.904608*^6, 82.805, 24.9, 4.652, 2.883, 4541.795, 16., 
  240.208, 7.21, 2., "", 84.169, 0.7, 75.27}, 
 {"HND", "North America", "Honduras", "2020-06-17", 9656., 478., 330., 8., 
  974.9, 48.26, 33.318, 0.808, "", "", "", "", "", "", "", 96.3, 9.904608*^6, 
  82.805, 24.9, 4.652, 2.883, 4541.795, 16., 240.208, 7.21, 2., "", 84.169, 
  0.7, 75.27}, {"HND", "North America", "Honduras", "2020-06-18", 10299., 
  643., 336., 6., 1039.819, 64.919, 33.924, 0.606, "", "", "", "", "", "", 
  "", 96.3, 9.904608*^6, 82.805, 24.9, 4.652, 2.883, 4541.795, 16., 240.208, 
  7.21, 2., "", 84.169, 0.7, 75.27}, {"HND", "North America", "Honduras", 
  "2020-06-19", 10739., 440., 343., 7., 1084.243, 44.424, 34.63, 0.707, "", 
  "", "", "", "", "", "", 96.3, 9.904608*^6, 82.805, 24.9, 4.652, 2.883, 
  4541.795, 16., 240.208, 7.21, 2., "", 84.169, 0.7, 75.27}, 
 {"HND", "North America", "Honduras", "2020-06-20", 11258., 519., 349., 6., 
  1136.643, 52.4, 35.236, 0.606, "", "", "", "", "", "", "", 96.3, 
  9.904608*^6, 82.805, 24.9, 4.652, 2.883, 4541.795, 16., 240.208, 7.21, 2., 
  "", 84.169, 0.7, 75.27}, {"HND", "North America", "Honduras", "2020-06-21", 
  12250., 992., 358., 9., 1236.798, 100.155, 36.145, 0.909, "", "", "", "", 
  "", "", "", 96.3, 9.904608*^6, 82.805, 24.9, 4.652, 2.883, 4541.795, 16., 
  240.208, 7.21, 2., "", 84.169, 0.7, 75.27}, 
 {"HND", "North America", "Honduras", "2020-06-22", 12769., 519., 363., 5., 
  1289.198, 52.4, 36.65, 0.505, "", "", "", "", "", "", "", 96.3, 
  9.904608*^6, 82.805, 24.9, 4.652, 2.883, 4541.795, 16., 240.208, 7.21, 2., 
  "", 84.169, 0.7, 75.27}, {"HND", "North America", "Honduras", "2020-06-23", 
  13356., 587., 395., 32., 1348.463, 59.265, 39.88, 3.231, "", "", "", "", 
  "", "", "", 96.3, 9.904608*^6, 82.805, 24.9, 4.652, 2.883, 4541.795, 16., 
  240.208, 7.21, 2., "", 84.169, 0.7, 75.27}, 
 {"HND", "North America", "Honduras", "2020-06-24", 13943., 587., 405., 10., 
  1407.729, 59.265, 40.89, 1.01, "", "", "", "", "", "", "", 96.3, 
  9.904608*^6, 82.805, 24.9, 4.652, 2.883, 4541.795, 16., 240.208, 7.21, 2., 
  "", 84.169, 0.7, 75.27}, {"HND", "North America", "Honduras", "2020-06-25", 
  14571., 628., 417., 12., 1471.133, 63.405, 42.102, 1.212, "", "", "", "", 
  "", "", "", 96.3, 9.904608*^6, 82.805, 24.9, 4.652, 2.883, 4541.795, 16., 
  240.208, 7.21, 2., "", 84.169, 0.7, 75.27}, 
 {"HND", "North America", "Honduras", "2020-06-26", 15366., 795., 426., 9., 
  1551.399, 80.266, 43.01, 0.909, "", "", "", "", "", "", "", 96.3, 
  9.904608*^6, 82.805, 24.9, 4.652, 2.883, 4541.795, 16., 240.208, 7.21, 2., 
  "", 84.169, 0.7, 75.27}, {"HND", "North America", "Honduras", "2020-06-27", 
  15994., 628., 471., 45., 1614.804, 63.405, 47.554, 4.543, "", "", "", "", 
  "", "", "", 96.3, 9.904608*^6, 82.805, 24.9, 4.652, 2.883, 4541.795, 16., 
  240.208, 7.21, 2., "", 84.169, 0.7, 75.27}, 
 {"HND", "North America", "Honduras", "2020-06-28", 17007., 1013., 479., 8., 
  1717.08, 102.276, 48.361, 0.808, "", "", "", "", "", "", "", 96.3, 
  9.904608*^6, 82.805, 24.9, 4.652, 2.883, 4541.795, 16., 240.208, 7.21, 2., 
  "", 84.169, 0.7, 75.27}, {"HND", "North America", "Honduras", "2020-06-29", 
  18082., 1075., 479., 0., 1825.615, 108.535, 48.361, 0., "", "", "", "", "", 
  "", "", 96.3, 9.904608*^6, 82.805, 24.9, 4.652, 2.883, 4541.795, 16., 
  240.208, 7.21, 2., "", 84.169, 0.7, 75.27}, 
 {"HND", "North America", "Honduras", "2020-06-30", 18818., 736., 485., 6., 
  1899.924, 74.309, 48.967, 0.606, "", "", "", "", "", "", "", 96.3, 
  9.904608*^6, 82.805, 24.9, 4.652, 2.883, 4541.795, 16., 240.208, 7.21, 2., 
  "", 84.169, 0.7, 75.27}, {"HND", "North America", "Honduras", "2020-07-01", 
  19558., 740., 497., 12., 1974.636, 74.713, 50.179, 1.212, "", "", "", "", 
  "", "", "", 96.3, 9.904608*^6, 82.805, 24.9, 4.652, 2.883, 4541.795, 16., 
  240.208, 7.21, 2., "", 84.169, 0.7, 75.27}, 
 {"HND", "North America", "Honduras", "2020-07-02", 20262., 704., 542., 45., 
  2045.714, 71.078, 54.722, 4.543, "", "", "", "", "", "", "", "", 
  9.904608*^6, 82.805, 24.9, 4.652, 2.883, 4541.795, 16., 240.208, 7.21, 2., 
  "", 84.169, 0.7, 75.27}, {"HND", "North America", "Honduras", "2020-07-03", 
  21120., 858., 591., 49., 2132.341, 86.626, 59.669, 4.947, "", "", "", "", 
  "", "", "", "", 9.904608*^6, 82.805, 24.9, 4.652, 2.883, 4541.795, 16., 
  240.208, 7.21, 2., "", 84.169, 0.7, 75.27}, 
 {"HND", "North America", "Honduras", "2020-07-04", 22116., 996., 605., 14., 
  2232.9, 100.559, 61.083, 1.413, "", "", "", "", "", "", "", "", 
  9.904608*^6, 82.805, 24.9, 4.652, 2.883, 4541.795, 16., 240.208, 7.21, 2., 
  "", 84.169, 0.7, 75.27}, {"HND", "North America", "Honduras", "2020-07-05", 
  22921., 805., 629., 24., 2314.175, 81.275, 63.506, 2.423, "", "", "", "", 
  "", "", "", "", 9.904608*^6, 82.805, 24.9, 4.652, 2.883, 4541.795, 16., 
  240.208, 7.21, 2., "", 84.169, 0.7, 75.27}, 
 {"HND", "North America", "Honduras", "2020-07-06", 23943., 1022., 639., 10., 
  2417.36, 103.184, 64.515, 1.01, "", "", "", "", "", "", "", "", 
  9.904608*^6, 82.805, 24.9, 4.652, 2.883, 4541.795, 16., 240.208, 7.21, 2., 
  "", 84.169, 0.7, 75.27}, {"HND", "North America", "Honduras", "2020-07-07", 
  24665., 722., 656., 17., 2490.255, 72.895, 66.232, 1.716, "", "", "", "", 
  "", "", "", "", 9.904608*^6, 82.805, 24.9, 4.652, 2.883, 4541.795, 16., 
  240.208, 7.21, 2., "", 84.169, 0.7, 75.27}, 
 {"HND", "North America", "Honduras", "2020-07-08", 25428., 763., 677., 21., 
  2567.29, 77.035, 68.352, 2.12, "", "", "", "", "", "", "", "", 9.904608*^6, 
  82.805, 24.9, 4.652, 2.883, 4541.795, 16., 240.208, 7.21, 2., "", 84.169, 
  0.7, 75.27}, {"HKG", "Asia", "Hong Kong", "2020-01-31", "", "", "", "", "", 
  "", "", "", 3610., "", 0.482, "", "", "", "tests performed", 49.07, 
  7.496988*^6, 7039.714, 44.8, 16.303, 10.158, 56054.92, "", "", 8.33, "", 
  "", "", "", 84.86}, {"HKG", "Asia", "Hong Kong", "2020-02-29", "", "", "", 
  "", "", "", "", "", 30593., "", 4.081, "", "", "", "tests performed", 
  52.78, 7.496988*^6, 7039.714, 44.8, 16.303, 10.158, 56054.92, "", "", 8.33, 
  "", "", "", "", 84.86}, {"HKG", "Asia", "Hong Kong", "2020-03-31", "", "", 
  "", "", "", "", "", "", 96598., "", 12.885, "", "", "", "tests performed", 
  63.89, 7.496988*^6, 7039.714, 44.8, 16.303, 10.158, 56054.92, "", "", 8.33, 
  "", "", "", "", 84.86}, {"HKG", "Asia", "Hong Kong", "2020-04-30", "", "", 
  "", "", "", "", "", "", 162935., "", 21.733, "", "", "", "tests performed", 
  66.67, 7.496988*^6, 7039.714, 44.8, 16.303, 10.158, 56054.92, "", "", 8.33, 
  "", "", "", "", 84.86}, {"HKG", "Asia", "Hong Kong", "2020-05-31", "", "", 
  "", "", "", "", "", "", 238046., "", 31.752, "", "", "", "tests performed", 
  52.78, 7.496988*^6, 7039.714, 44.8, 16.303, 10.158, 56054.92, "", "", 8.33, 
  "", "", "", "", 84.86}, {"HKG", "Asia", "Hong Kong", "2020-06-30", "", "", 
  "", "", "", "", "", "", 347400., "", 46.339, "", "", "", "tests performed", 
  41.67, 7.496988*^6, 7039.714, 44.8, 16.303, 10.158, 56054.92, "", "", 8.33, 
  "", "", "", "", 84.86}, {"HUN", "Europe", "Hungary", "2020-03-04", "", "", 
  "", "", "", "", "", "", 230., "", 0.024, "", "", "", "tests performed", 
  11.11, 9.66035*^6, 108.043, 43.4, 18.577, 11.976, 26777.561, 0.5, 278.296, 
  7.55, 26.8, 34.8, "", 7.02, 76.88}, {"HUN", "Europe", "Hungary", 
  "2020-03-05", 2., 2., 0., 0., 0.207, 0.207, 0., 0., "", "", "", "", "", "", 
  "tests performed", 11.11, 9.66035*^6, 108.043, 43.4, 18.577, 11.976, 
  26777.561, 0.5, 278.296, 7.55, 26.8, 34.8, "", 7.02, 76.88}, 
 {"HUN", "Europe", "Hungary", "2020-03-06", "", "", "", "", "", "", "", "", 
  269., "", 0.028, "", "", "", "tests performed", 11.11, 9.66035*^6, 108.043, 
  43.4, 18.577, 11.976, 26777.561, 0.5, 278.296, 7.55, 26.8, 34.8, "", 7.02, 
  76.88}, {"HUN", "Europe", "Hungary", "2020-03-07", 4., 2., 0., 0., 0.414, 
  0.207, 0., 0., 319., 50., 0.033, 0.005, "", "", "tests performed", 11.11, 
  9.66035*^6, 108.043, 43.4, 18.577, 11.976, 26777.561, 0.5, 278.296, 7.55, 
  26.8, 34.8, "", 7.02, 76.88}, {"HUN", "Europe", "Hungary", "2020-03-08", 
  7., 3., 0., 0., 0.725, 0.311, 0., 0., 362., 43., 0.037, 0.004, "", "", 
  "tests performed", 11.11, 9.66035*^6, 108.043, 43.4, 18.577, 11.976, 
  26777.561, 0.5, 278.296, 7.55, 26.8, 34.8, "", 7.02, 76.88}, 
 {"HUN", "Europe", "Hungary", "2020-03-09", 8., 1., 0., 0., 0.828, 0.104, 0., 
  0., "", "", "", "", "", "", "tests performed", 19.44, 9.66035*^6, 108.043, 
  43.4, 18.577, 11.976, 26777.561, 0.5, 278.296, 7.55, 26.8, 34.8, "", 7.02, 
  76.88}, {"HUN", "Europe", "Hungary", "2020-03-10", 9., 1., 0., 0., 0.932, 
  0.104, 0., 0., 531., "", 0.055, "", "", "", "tests performed", 19.44, 
  9.66035*^6, 108.043, 43.4, 18.577, 11.976, 26777.561, 0.5, 278.296, 7.55, 
  26.8, 34.8, "", 7.02, 76.88}, {"HUN", "Europe", "Hungary", "2020-03-11", 
  12., 3., 0., 0., 1.242, 0.311, 0., 0., 609., 78., 0.063, 0.008, 54., 0.006, 
  "tests performed", 50., 9.66035*^6, 108.043, 43.4, 18.577, 11.976, 
  26777.561, 0.5, 278.296, 7.55, 26.8, 34.8, "", 7.02, 76.88}, 
 {"HUN", "Europe", "Hungary", "2020-03-12", 13., 1., 0., 0., 1.346, 0.104, 
  0., 0., 730., 121., 0.076, 0.013, 69., 0.007, "tests performed", 53.7, 
  9.66035*^6, 108.043, 43.4, 18.577, 11.976, 26777.561, 0.5, 278.296, 7.55, 
  26.8, 34.8, "", 7.02, 76.88}, {"HUN", "Europe", "Hungary", "2020-03-13", 
  16., 3., 0., 0., 1.656, 0.311, 0., 0., 858., 128., 0.089, 0.013, 84., 
  0.009, "tests performed", 53.7, 9.66035*^6, 108.043, 43.4, 18.577, 11.976, 
  26777.561, 0.5, 278.296, 7.55, 26.8, 34.8, "", 7.02, 76.88}, 
 {"HUN", "Europe", "Hungary", "2020-03-14", 25., 9., 0., 0., 2.588, 0.932, 
  0., 0., 1014., 156., 0.105, 0.016, 99., 0.01, "tests performed", 53.7, 
  9.66035*^6, 108.043, 43.4, 18.577, 11.976, 26777.561, 0.5, 278.296, 7.55, 
  26.8, 34.8, "", 7.02, 76.88}, {"HUN", "Europe", "Hungary", "2020-03-15", 
  31., 6., 0., 0., 3.209, 0.621, 0., 0., 1236., 222., 0.128, 0.023, 125., 
  0.013, "tests performed", 53.7, 9.66035*^6, 108.043, 43.4, 18.577, 11.976, 
  26777.561, 0.5, 278.296, 7.55, 26.8, 34.8, "", 7.02, 76.88}, 
 {"HUN", "Europe", "Hungary", "2020-03-16", 39., 8., 1., 1., 4.037, 0.828, 
  0.104, 0.104, 1470., 234., 0.152, 0.024, 146., 0.015, "tests performed", 
  67.59, 9.66035*^6, 108.043, 43.4, 18.577, 11.976, 26777.561, 0.5, 278.296, 
  7.55, 26.8, 34.8, "", 7.02, 76.88}, {"HUN", "Europe", "Hungary", 
  "2020-03-17", 50., 11., 1., 0., 5.176, 1.139, 0.104, 0., 1587., 117., 
  0.164, 0.012, 151., 0.016, "tests performed", 67.59, 9.66035*^6, 108.043, 
  43.4, 18.577, 11.976, 26777.561, 0.5, 278.296, 7.55, 26.8, 34.8, "", 7.02, 
  76.88}, {"HUN", "Europe", "Hungary", "2020-03-18", 50., 0., 1., 0., 5.176, 
  0., 0.104, 0., 1803., 216., 0.187, 0.022, 171., 0.018, "tests performed", 
  67.59, 9.66035*^6, 108.043, 43.4, 18.577, 11.976, 26777.561, 0.5, 278.296, 
  7.55, 26.8, 34.8, "", 7.02, 76.88}, {"HUN", "Europe", "Hungary", 
  "2020-03-19", 73., 23., 1., 0., 7.557, 2.381, 0.104, 0., 2322., 519., 0.24, 
  0.054, 227., 0.023, "tests performed", 67.59, 9.66035*^6, 108.043, 43.4, 
  18.577, 11.976, 26777.561, 0.5, 278.296, 7.55, 26.8, 34.8, "", 7.02, 
  76.88}, {"HUN", "Europe", "Hungary", "2020-03-20", 85., 12., 1., 0., 8.799, 
  1.242, 0.104, 0., 3007., 685., 0.311, 0.071, 307., 0.032, 
  "tests performed", 67.59, 9.66035*^6, 108.043, 43.4, 18.577, 11.976, 
  26777.561, 0.5, 278.296, 7.55, 26.8, 34.8, "", 7.02, 76.88}, 
 {"HUN", "Europe", "Hungary", "2020-03-21", 103., 18., 4., 3., 10.662, 1.863, 
  0.414, 0.311, 3477., 470., 0.36, 0.049, 352., 0.036, "tests performed", 
  67.59, 9.66035*^6, 108.043, 43.4, 18.577, 11.976, 26777.561, 0.5, 278.296, 
  7.55, 26.8, 34.8, "", 7.02, 76.88}, {"HUN", "Europe", "Hungary", 
  "2020-03-22", 131., 28., 4., 0., 13.561, 2.898, 0.414, 0., 4443., 966., 
  0.46, 0.1, 458., 0.047, "tests performed", 67.59, 9.66035*^6, 108.043, 
  43.4, 18.577, 11.976, 26777.561, 0.5, 278.296, 7.55, 26.8, 34.8, "", 7.02, 
  76.88}, {"HUN", "Europe", "Hungary", "2020-03-23", 167., 36., 7., 3., 
  17.287, 3.727, 0.725, 0.311, 5515., 1072., 0.571, 0.111, 578., 0.06, 
  "tests performed", 67.59, 9.66035*^6, 108.043, 43.4, 18.577, 11.976, 
  26777.561, 0.5, 278.296, 7.55, 26.8, 34.8, "", 7.02, 76.88}, 
 {"HUN", "Europe", "Hungary", "2020-03-24", 187., 20., 8., 1., 19.357, 2.07, 
  0.828, 0.104, 6113., 598., 0.633, 0.062, 647., 0.067, "tests performed", 
  67.59, 9.66035*^6, 108.043, 43.4, 18.577, 11.976, 26777.561, 0.5, 278.296, 
  7.55, 26.8, 34.8, "", 7.02, 76.88}, {"HUN", "Europe", "Hungary", 
  "2020-03-25", 226., 39., 10., 2., 23.395, 4.037, 1.035, 0.207, 6817., 704., 
  0.706, 0.073, 716., 0.074, "tests performed", 67.59, 9.66035*^6, 108.043, 
  43.4, 18.577, 11.976, 26777.561, 0.5, 278.296, 7.55, 26.8, 34.8, "", 7.02, 
  76.88}, {"HUN", "Europe", "Hungary", "2020-03-26", 261., 35., 10., 0., 
  27.018, 3.623, 1.035, 0., 8005., 1188., 0.829, 0.123, 812., 0.084, 
  "tests performed", 67.59, 9.66035*^6, 108.043, 43.4, 18.577, 11.976, 
  26777.561, 0.5, 278.296, 7.55, 26.8, 34.8, "", 7.02, 76.88}, 
 {"HUN", "Europe", "Hungary", "2020-03-27", 300., 39., 10., 0., 31.055, 
  4.037, 1.035, 0., 9275., 1270., 0.96, 0.131, 895., 0.093, 
  "tests performed", 71.3, 9.66035*^6, 108.043, 43.4, 18.577, 11.976, 
  26777.561, 0.5, 278.296, 7.55, 26.8, 34.8, "", 7.02, 76.88}, 
 {"HUN", "Europe", "Hungary", "2020-03-28", 343., 43., 11., 1., 35.506, 
  4.451, 1.139, 0.104, 10303., 1028., 1.067, 0.106, 975., 0.101, 
  "tests performed", 76.85, 9.66035*^6, 108.043, 43.4, 18.577, 11.976, 
  26777.561, 0.5, 278.296, 7.55, 26.8, 34.8, "", 7.02, 76.88}, 
 {"HUN", "Europe", "Hungary", "2020-03-29", 408., 65., 13., 2., 42.234, 
  6.729, 1.346, 0.207, 12148., 1845., 1.258, 0.191, 1101., 0.114, 
  "tests performed", 76.85, 9.66035*^6, 108.043, 43.4, 18.577, 11.976, 
  26777.561, 0.5, 278.296, 7.55, 26.8, 34.8, "", 7.02, 76.88}, 
 {"HUN", "Europe", "Hungary", "2020-03-30", 447., 39., 15., 2., 46.272, 
  4.037, 1.553, 0.207, 13301., 1153., 1.377, 0.119, 1112., 0.115, 
  "tests performed", 76.85, 9.66035*^6, 108.043, 43.4, 18.577, 11.976, 
  26777.561, 0.5, 278.296, 7.55, 26.8, 34.8, "", 7.02, 76.88}, 
 {"HUN", "Europe", "Hungary", "2020-03-31", 492., 45., 16., 1., 50.93, 4.658, 
  1.656, 0.104, 14146., 845., 1.464, 0.087, 1148., 0.119, "tests performed", 
  76.85, 9.66035*^6, 108.043, 43.4, 18.577, 11.976, 26777.561, 0.5, 278.296, 
  7.55, 26.8, 34.8, "", 7.02, 76.88}, {"HUN", "Europe", "Hungary", 
  "2020-04-01", 525., 33., 20., 4., 54.346, 3.416, 2.07, 0.414, 15208., 
  1062., 1.574, 0.11, 1199., 0.124, "tests performed", 76.85, 9.66035*^6, 
  108.043, 43.4, 18.577, 11.976, 26777.561, 0.5, 278.296, 7.55, 26.8, 34.8, 
  "", 7.02, 76.88}, {"HUN", "Europe", "Hungary", "2020-04-02", 585., 60., 
  21., 1., 60.557, 6.211, 2.174, 0.104, 16401., 1193., 1.698, 0.123, 1199., 
  0.124, "tests performed", 76.85, 9.66035*^6, 108.043, 43.4, 18.577, 11.976, 
  26777.561, 0.5, 278.296, 7.55, 26.8, 34.8, "", 7.02, 76.88}, 
 {"HUN", "Europe", "Hungary", "2020-04-03", 623., 38., 26., 5., 64.49, 3.934, 
  2.691, 0.518, 17769., 1368., 1.839, 0.142, 1213., 0.126, "tests performed", 
  76.85, 9.66035*^6, 108.043, 43.4, 18.577, 11.976, 26777.561, 0.5, 278.296, 
  7.55, 26.8, 34.8, "", 7.02, 76.88}, {"HUN", "Europe", "Hungary", 
  "2020-04-04", 678., 55., 32., 6., 70.184, 5.693, 3.313, 0.621, 19424., 
  1655., 2.011, 0.171, 1303., 0.135, "tests performed", 76.85, 9.66035*^6, 
  108.043, 43.4, 18.577, 11.976, 26777.561, 0.5, 278.296, 7.55, 26.8, 34.8, 
  "", 7.02, 76.88}, {"HUN", "Europe", "Hungary", "2020-04-05", 733., 55., 
  34., 2., 75.877, 5.693, 3.52, 0.207, 21250., 1826., 2.2, 0.189, 1300., 
  0.135, "tests performed", 76.85, 9.66035*^6, 108.043, 43.4, 18.577, 11.976, 
  26777.561, 0.5, 278.296, 7.55, 26.8, 34.8, "", 7.02, 76.88}, 
 {"HUN", "Europe", "Hungary", "2020-04-06", 744., 11., 38., 4., 77.016, 
  1.139, 3.934, 0.414, 22282., 1032., 2.307, 0.107, 1283., 0.133, 
  "tests performed", 76.85, 9.66035*^6, 108.043, 43.4, 18.577, 11.976, 
  26777.561, 0.5, 278.296, 7.55, 26.8, 34.8, "", 7.02, 76.88}, 
 {"HUN", "Europe", "Hungary", "2020-04-07", 817., 73., 47., 9., 84.573, 
  7.557, 4.865, 0.932, 23746., 1464., 2.458, 0.152, 1371., 0.142, 
  "tests performed", 76.85, 9.66035*^6, 108.043, 43.4, 18.577, 11.976, 
  26777.561, 0.5, 278.296, 7.55, 26.8, 34.8, "", 7.02, 76.88}, 
 {"HUN", "Europe", "Hungary", "2020-04-08", 895., 78., 58., 11., 92.647, 
  8.074, 6.004, 1.139, 25748., 2002., 2.665, 0.207, 1506., 0.156, 
  "tests performed", 76.85, 9.66035*^6, 108.043, 43.4, 18.577, 11.976, 
  26777.561, 0.5, 278.296, 7.55, 26.8, 34.8, "", 7.02, 76.88}, 
 {"HUN", "Europe", "Hungary", "2020-04-09", 980., 85., 66., 8., 101.446, 
  8.799, 6.832, 0.828, 27826., 2078., 2.88, 0.215, 1632., 0.169, 
  "tests performed", 76.85, 9.66035*^6, 108.043, 43.4, 18.577, 11.976, 
  26777.561, 0.5, 278.296, 7.55, 26.8, 34.8, "", 7.02, 76.88}, 
 {"HUN", "Europe", "Hungary", "2020-04-10", 1190., 210., 77., 11., 123.184, 
  21.738, 7.971, 1.139, 29948., 2122., 3.1, 0.22, 1740., 0.18, 
  "tests performed", 76.85, 9.66035*^6, 108.043, 43.4, 18.577, 11.976, 
  26777.561, 0.5, 278.296, 7.55, 26.8, 34.8, "", 7.02, 76.88}, 
 {"HUN", "Europe", "Hungary", "2020-04-11", 1310., 120., 85., 8., 135.606, 
  12.422, 8.799, 0.828, 31961., 2013., 3.308, 0.208, 1791., 0.185, 
  "tests performed", 76.85, 9.66035*^6, 108.043, 43.4, 18.577, 11.976, 
  26777.561, 0.5, 278.296, 7.55, 26.8, 34.8, "", 7.02, 76.88}, 
 {"HUN", "Europe", "Hungary", "2020-04-12", 1410., 100., 99., 14., 145.957, 
  10.352, 10.248, 1.449, 33532., 1571., 3.471, 0.163, 1755., 0.182, 
  "tests performed", 76.85, 9.66035*^6, 108.043, 43.4, 18.577, 11.976, 
  26777.561, 0.5, 278.296, 7.55, 26.8, 34.8, "", 7.02, 76.88}, 
 {"HUN", "Europe", "Hungary", "2020-04-13", 1458., 48., 109., 10., 150.926, 
  4.969, 11.283, 1.035, 34819., 1287., 3.604, 0.133, 1791., 0.185, 
  "tests performed", 76.85, 9.66035*^6, 108.043, 43.4, 18.577, 11.976, 
  26777.561, 0.5, 278.296, 7.55, 26.8, 34.8, "", 7.02, 76.88}, 
 {"HUN", "Europe", "Hungary", "2020-04-14", 1512., 54., 122., 13., 156.516, 
  5.59, 12.629, 1.346, 35825., 1006., 3.708, 0.104, 1726., 0.179, 
  "tests performed", 76.85, 9.66035*^6, 108.043, 43.4, 18.577, 11.976, 
  26777.561, 0.5, 278.296, 7.55, 26.8, 34.8, "", 7.02, 76.88}, 
 {"HUN", "Europe", "Hungary", "2020-04-15", 1579., 67., 134., 12., 163.452, 
  6.936, 13.871, 1.242, 37326., 1501., 3.864, 0.155, 1654., 0.171, 
  "tests performed", 76.85, 9.66035*^6, 108.043, 43.4, 18.577, 11.976, 
  26777.561, 0.5, 278.296, 7.55, 26.8, 34.8, "", 7.02, 76.88}, 
 {"HUN", "Europe", "Hungary", "2020-04-16", 1652., 73., 142., 8., 171.008, 
  7.557, 14.699, 0.828, 38489., 1163., 3.984, 0.12, 1523., 0.158, 
  "tests performed", 76.85, 9.66035*^6, 108.043, 43.4, 18.577, 11.976, 
  26777.561, 0.5, 278.296, 7.55, 26.8, 34.8, "", 7.02, 76.88}, 
 {"HUN", "Europe", "Hungary", "2020-04-17", 1763., 111., 156., 14., 182.499, 
  11.49, 16.148, 1.449, 41590., 3101., 4.305, 0.321, 1663., 0.172, 
  "tests performed", 76.85, 9.66035*^6, 108.043, 43.4, 18.577, 11.976, 
  26777.561, 0.5, 278.296, 7.55, 26.8, 34.8, "", 7.02, 76.88}, 
 {"HUN", "Europe", "Hungary", "2020-04-18", 1834., 71., 172., 16., 189.848, 
  7.35, 17.805, 1.656, 43901., 2311., 4.544, 0.239, 1706., 0.177, 
  "tests performed", 76.85, 9.66035*^6, 108.043, 43.4, 18.577, 11.976, 
  26777.561, 0.5, 278.296, 7.55, 26.8, 34.8, "", 7.02, 76.88}, 
 {"HUN", "Europe", "Hungary", "2020-04-19", 1916., 82., 189., 17., 198.336, 
  8.488, 19.565, 1.76, 46353., 2452., 4.798, 0.254, 1832., 0.19, 
  "tests performed", 76.85, 9.66035*^6, 108.043, 43.4, 18.577, 11.976, 
  26777.561, 0.5, 278.296, 7.55, 26.8, 34.8, "", 7.02, 76.88}, 
 {"HUN", "Europe", "Hungary", "2020-04-20", 1984., 68., 199., 10., 205.376, 
  7.039, 20.6, 1.035, 48057., 1704., 4.975, 0.176, 1891., 0.196, 
  "tests performed", 76.85, 9.66035*^6, 108.043, 43.4, 18.577, 11.976, 
  26777.561, 0.5, 278.296, 7.55, 26.8, 34.8, "", 7.02, 76.88}, 
 {"HUN", "Europe", "Hungary", "2020-04-21", 2098., 114., 213., 14., 217.176, 
  11.801, 22.049, 1.449, 50052., 1995., 5.181, 0.207, 2032., 0.21, 
  "tests performed", 76.85, 9.66035*^6, 108.043, 43.4, 18.577, 11.976, 
  26777.561, 0.5, 278.296, 7.55, 26.8, 34.8, "", 7.02, 76.88}, 
 {"HUN", "Europe", "Hungary", "2020-04-22", 2168., 70., 225., 12., 224.423, 
  7.246, 23.291, 1.242, 52702., 2650., 5.455, 0.274, 2197., 0.227, 
  "tests performed", 76.85, 9.66035*^6, 108.043, 43.4, 18.577, 11.976, 
  26777.561, 0.5, 278.296, 7.55, 26.8, 34.8, "", 7.02, 76.88}, 
 {"HUN", "Europe", "Hungary", "2020-04-23", 2284., 116., 225., 0., 236.43, 
  12.008, 23.291, 0., 55390., 2688., 5.734, 0.278, 2414., 0.25, 
  "tests performed", 76.85, 9.66035*^6, 108.043, 43.4, 18.577, 11.976, 
  26777.561, 0.5, 278.296, 7.55, 26.8, 34.8, "", 7.02, 76.88}, 
 {"HUN", "Europe", "Hungary", "2020-04-24", 2383., 99., 250., 25., 246.678, 
  10.248, 25.879, 2.588, 58251., 2861., 6.03, 0.296, 2380., 0.246, 
  "tests performed", 76.85, 9.66035*^6, 108.043, 43.4, 18.577, 11.976, 
  26777.561, 0.5, 278.296, 7.55, 26.8, 34.8, "", 7.02, 76.88}, 
 {"HUN", "Europe", "Hungary", "2020-04-25", 2443., 60., 262., 12., 252.889, 
  6.211, 27.121, 1.242, 60801., 2550., 6.294, 0.264, 2414., 0.25, 
  "tests performed", 76.85, 9.66035*^6, 108.043, 43.4, 18.577, 11.976, 
  26777.561, 0.5, 278.296, 7.55, 26.8, 34.8, "", 7.02, 76.88}, 
 {"HUN", "Europe", "Hungary", "2020-04-26", 2500., 57., 272., 10., 258.79, 
  5.9, 28.156, 1.035, 63505., 2704., 6.574, 0.28, 2450., 0.254, 
  "tests performed", 76.85, 9.66035*^6, 108.043, 43.4, 18.577, 11.976, 
  26777.561, 0.5, 278.296, 7.55, 26.8, 34.8, "", 7.02, 76.88}, 
 {"HUN", "Europe", "Hungary", "2020-04-27", 2583., 83., 280., 8., 267.382, 
  8.592, 28.984, 0.828, 65625., 2120., 6.793, 0.219, 2510., 0.26, 
  "tests performed", 76.85, 9.66035*^6, 108.043, 43.4, 18.577, 11.976, 
  26777.561, 0.5, 278.296, 7.55, 26.8, 34.8, "", 7.02, 76.88}, 
 {"HUN", "Europe", "Hungary", "2020-04-28", 2649., 66., 291., 11., 274.214, 
  6.832, 30.123, 1.139, 67172., 1547., 6.953, 0.16, 2446., 0.253, 
  "tests performed", 76.85, 9.66035*^6, 108.043, 43.4, 18.577, 11.976, 
  26777.561, 0.5, 278.296, 7.55, 26.8, 34.8, "", 7.02, 76.88}, 
 {"HUN", "Europe", "Hungary", "2020-04-29", 2727., 78., 300., 9., 282.288, 
  8.074, 31.055, 0.932, 70300., 3128., 7.277, 0.324, 2514., 0.26, 
  "tests performed", 76.85, 9.66035*^6, 108.043, 43.4, 18.577, 11.976, 
  26777.561, 0.5, 278.296, 7.55, 26.8, 34.8, "", 7.02, 76.88}, 
 {"HUN", "Europe", "Hungary", "2020-04-30", 2775., 48., 312., 12., 287.257, 
  4.969, 32.297, 1.242, 72951., 2651., 7.552, 0.274, 2509., 0.26, 
  "tests performed", 76.85, 9.66035*^6, 108.043, 43.4, 18.577, 11.976, 
  26777.561, 0.5, 278.296, 7.55, 26.8, 34.8, "", 7.02, 76.88}, 
 {"HUN", "Europe", "Hungary", "2020-05-01", 2863., 88., 323., 11., 296.366, 
  9.109, 33.436, 1.139, 76331., 3380., 7.901, 0.35, 2583., 0.267, 
  "tests performed", 76.85, 9.66035*^6, 108.043, 43.4, 18.577, 11.976, 
  26777.561, 0.5, 278.296, 7.55, 26.8, 34.8, "", 7.02, 76.88}, 
 {"HUN", "Europe", "Hungary", "2020-05-02", 2942., 79., 335., 12., 304.544, 
  8.178, 34.678, 1.242, 79551., 3220., 8.235, 0.333, 2679., 0.277, 
  "tests performed", 76.85, 9.66035*^6, 108.043, 43.4, 18.577, 11.976, 
  26777.561, 0.5, 278.296, 7.55, 26.8, 34.8, "", 7.02, 76.88}, 
 {"HUN", "Europe", "Hungary", "2020-05-03", 2998., 56., 340., 5., 310.341, 
  5.797, 35.195, 0.518, 82010., 2459., 8.489, 0.255, 2644., 0.274, 
  "tests performed", 76.85, 9.66035*^6, 108.043, 43.4, 18.577, 11.976, 
  26777.561, 0.5, 278.296, 7.55, 26.8, 34.8, "", 7.02, 76.88}, 
 {"HUN", "Europe", "Hungary", "2020-05-04", 3035., 37., 351., 11., 314.171, 
  3.83, 36.334, 1.139, 83958., 1948., 8.691, 0.202, 2619., 0.271, 
  "tests performed", 62.96, 9.66035*^6, 108.043, 43.4, 18.577, 11.976, 
  26777.561, 0.5, 278.296, 7.55, 26.8, 34.8, "", 7.02, 76.88}, 
 {"HUN", "Europe", "Hungary", "2020-05-05", 3065., 30., 363., 12., 317.276, 
  3.105, 37.576, 1.242, 85557., 1599., 8.857, 0.166, 2626., 0.272, 
  "tests performed", 62.96, 9.66035*^6, 108.043, 43.4, 18.577, 11.976, 
  26777.561, 0.5, 278.296, 7.55, 26.8, 34.8, "", 7.02, 76.88}, 
 {"HUN", "Europe", "Hungary", "2020-05-06", 3111., 46., 373., 10., 322.038, 
  4.762, 38.611, 1.035, 88735., 3178., 9.185, 0.329, 2634., 0.273, 
  "tests performed", 62.96, 9.66035*^6, 108.043, 43.4, 18.577, 11.976, 
  26777.561, 0.5, 278.296, 7.55, 26.8, 34.8, "", 7.02, 76.88}, 
 {"HUN", "Europe", "Hungary", "2020-05-07", 3150., 39., 383., 10., 326.075, 
  4.037, 39.647, 1.035, 94036., 5301., 9.734, 0.549, 3012., 0.312, 
  "tests performed", 62.96, 9.66035*^6, 108.043, 43.4, 18.577, 11.976, 
  26777.561, 0.5, 278.296, 7.55, 26.8, 34.8, "", 7.02, 76.88}, 
 {"HUN", "Europe", "Hungary", "2020-05-08", 3178., 28., 392., 9., 328.974, 
  2.898, 40.578, 0.932, 99058., 5022., 10.254, 0.52, 3247., 0.336, 
  "tests performed", 62.96, 9.66035*^6, 108.043, 43.4, 18.577, 11.976, 
  26777.561, 0.5, 278.296, 7.55, 26.8, 34.8, "", 7.02, 76.88}, 
 {"HUN", "Europe", "Hungary", "2020-05-09", 3213., 35., 405., 13., 332.597, 
  3.623, 41.924, 1.346, 103258., 4200., 10.689, 0.435, 3387., 0.351, 
  "tests performed", 62.96, 9.66035*^6, 108.043, 43.4, 18.577, 11.976, 
  26777.561, 0.5, 278.296, 7.55, 26.8, 34.8, "", 7.02, 76.88}, 
 {"HUN", "Europe", "Hungary", "2020-05-10", 3263., 50., 413., 8., 337.772, 
  5.176, 42.752, 0.828, 108257., 4999., 11.206, 0.517, 3750., 0.388, 
  "tests performed", 62.96, 9.66035*^6, 108.043, 43.4, 18.577, 11.976, 
  26777.561, 0.5, 278.296, 7.55, 26.8, 34.8, "", 7.02, 76.88}, 
 {"HUN", "Europe", "Hungary", "2020-05-11", 3284., 21., 421., 8., 339.946, 
  2.174, 43.58, 0.828, 112165., 3908., 11.611, 0.405, 4030., 0.417, 
  "tests performed", 62.96, 9.66035*^6, 108.043, 43.4, 18.577, 11.976, 
  26777.561, 0.5, 278.296, 7.55, 26.8, 34.8, "", 7.02, 76.88}, 
 {"HUN", "Europe", "Hungary", "2020-05-12", 3313., 29., 425., 4., 342.948, 
  3.002, 43.994, 0.414, 114719., 2554., 11.875, 0.264, 4166., 0.431, 
  "tests performed", 62.96, 9.66035*^6, 108.043, 43.4, 18.577, 11.976, 
  26777.561, 0.5, 278.296, 7.55, 26.8, 34.8, "", 7.02, 76.88}, 
 {"HUN", "Europe", "Hungary", "2020-05-13", 3341., 28., 430., 5., 345.847, 
  2.898, 44.512, 0.518, 118500., 3781., 12.267, 0.391, 4252., 0.44, 
  "tests performed", 62.96, 9.66035*^6, 108.043, 43.4, 18.577, 11.976, 
  26777.561, 0.5, 278.296, 7.55, 26.8, 34.8, "", 7.02, 76.88}, 
 {"HUN", "Europe", "Hungary", "2020-05-14", 3380., 39., 436., 6., 349.884, 
  4.037, 45.133, 0.621, 123258., 4758., 12.759, 0.493, 4175., 0.432, 
  "tests performed", 62.96, 9.66035*^6, 108.043, 43.4, 18.577, 11.976, 
  26777.561, 0.5, 278.296, 7.55, 26.8, 34.8, "", 7.02, 76.88}, 
 {"HUN", "Europe", "Hungary", "2020-05-15", 3417., 37., 442., 6., 353.714, 
  3.83, 45.754, 0.621, 127237., 3979., 13.171, 0.412, 4026., 0.417, 
  "tests performed", 62.96, 9.66035*^6, 108.043, 43.4, 18.577, 11.976, 
  26777.561, 0.5, 278.296, 7.55, 26.8, 34.8, "", 7.02, 76.88}, 
 {"HUN", "Europe", "Hungary", "2020-05-16", 3473., 56., 448., 6., 359.511, 
  5.797, 46.375, 0.621, 131429., 4192., 13.605, 0.434, 4024., 0.417, 
  "tests performed", 62.96, 9.66035*^6, 108.043, 43.4, 18.577, 11.976, 
  26777.561, 0.5, 278.296, 7.55, 26.8, 34.8, "", 7.02, 76.88}, 
 {"HUN", "Europe", "Hungary", "2020-05-17", 3509., 36., 451., 3., 363.237, 
  3.727, 46.686, 0.311, 135137., 3708., 13.989, 0.384, 3840., 0.398, 
  "tests performed", 62.96, 9.66035*^6, 108.043, 43.4, 18.577, 11.976, 
  26777.561, 0.5, 278.296, 7.55, 26.8, 34.8, "", 7.02, 76.88}, 
 {"HUN", "Europe", "Hungary", "2020-05-18", 3535., 26., 462., 11., 365.929, 
  2.691, 47.824, 1.139, 137243., 2106., 14.207, 0.218, 3583., 0.371, 
  "tests performed", 62.96, 9.66035*^6, 108.043, 43.4, 18.577, 11.976, 
  26777.561, 0.5, 278.296, 7.55, 26.8, 34.8, "", 7.02, 76.88}, 
 {"HUN", "Europe", "Hungary", "2020-05-19", 3556., 21., 467., 5., 368.103, 
  2.174, 48.342, 0.518, 138697., 1454., 14.357, 0.151, 3425., 0.355, 
  "tests performed", 62.96, 9.66035*^6, 108.043, 43.4, 18.577, 11.976, 
  26777.561, 0.5, 278.296, 7.55, 26.8, 34.8, "", 7.02, 76.88}, 
 {"HUN", "Europe", "Hungary", "2020-05-20", 3598., 42., 470., 3., 372.45, 
  4.348, 48.652, 0.311, 142729., 4032., 14.775, 0.417, 3461., 0.358, 
  "tests performed", 62.96, 9.66035*^6, 108.043, 43.4, 18.577, 11.976, 
  26777.561, 0.5, 278.296, 7.55, 26.8, 34.8, "", 7.02, 76.88}, 
 {"HUN", "Europe", "Hungary", "2020-05-21", 3641., 43., 473., 3., 376.901, 
  4.451, 48.963, 0.311, 147511., 4782., 15.27, 0.495, 3465., 0.359, 
  "tests performed", 62.96, 9.66035*^6, 108.043, 43.4, 18.577, 11.976, 
  26777.561, 0.5, 278.296, 7.55, 26.8, 34.8, "", 7.02, 76.88}, 
 {"HUN", "Europe", "Hungary", "2020-05-22", 3678., 37., 476., 3., 380.732, 
  3.83, 49.274, 0.311, 155801., 8290., 16.128, 0.858, 4081., 0.422, 
  "tests performed", 62.96, 9.66035*^6, 108.043, 43.4, 18.577, 11.976, 
  26777.561, 0.5, 278.296, 7.55, 26.8, 34.8, "", 7.02, 76.88}, 
 {"HUN", "Europe", "Hungary", "2020-05-23", 3713., 35., 482., 6., 384.355, 
  3.623, 49.895, 0.621, 159260., 3459., 16.486, 0.358, 3976., 0.412, 
  "tests performed", 62.96, 9.66035*^6, 108.043, 43.4, 18.577, 11.976, 
  26777.561, 0.5, 278.296, 7.55, 26.8, 34.8, "", 7.02, 76.88}, 
 {"HUN", "Europe", "Hungary", "2020-05-24", 3741., 28., 486., 4., 387.253, 
  2.898, 50.309, 0.414, 162925., 3665., 16.865, 0.379, 3970., 0.411, 
  "tests performed", 62.96, 9.66035*^6, 108.043, 43.4, 18.577, 11.976, 
  26777.561, 0.5, 278.296, 7.55, 26.8, 34.8, "", 7.02, 76.88}, 
 {"HUN", "Europe", "Hungary", "2020-05-25", 3756., 15., 491., 5., 388.806, 
  1.553, 50.826, 0.518, 164619., 1694., 17.041, 0.175, 3911., 0.405, 
  "tests performed", 62.96, 9.66035*^6, 108.043, 43.4, 18.577, 11.976, 
  26777.561, 0.5, 278.296, 7.55, 26.8, 34.8, "", 7.02, 76.88}, 
 {"HUN", "Europe", "Hungary", "2020-05-26", 3771., 15., 499., 8., 390.359, 
  1.553, 51.654, 0.828, 166263., 1644., 17.211, 0.17, 3938., 0.408, 
  "tests performed", 62.96, 9.66035*^6, 108.043, 43.4, 18.577, 11.976, 
  26777.561, 0.5, 278.296, 7.55, 26.8, 34.8, "", 7.02, 76.88}, 
 {"HUN", "Europe", "Hungary", "2020-05-27", 3793., 22., 505., 6., 392.636, 
  2.277, 52.276, 0.621, 169960., 3697., 17.594, 0.383, 3890., 0.403, 
  "tests performed", 62.96, 9.66035*^6, 108.043, 43.4, 18.577, 11.976, 
  26777.561, 0.5, 278.296, 7.55, 26.8, 34.8, "", 7.02, 76.88}, 
 {"HUN", "Europe", "Hungary", "2020-05-28", 3816., 23., 509., 4., 395.017, 
  2.381, 52.69, 0.414, 174011., 4051., 18.013, 0.419, 3786., 0.392, 
  "tests performed", 62.96, 9.66035*^6, 108.043, 43.4, 18.577, 11.976, 
  26777.561, 0.5, 278.296, 7.55, 26.8, 34.8, "", 7.02, 76.88}, 
 {"HUN", "Europe", "Hungary", "2020-05-29", 3841., 25., 517., 8., 397.605, 
  2.588, 53.518, 0.828, 180152., 6141., 18.649, 0.636, 3479., 0.36, 
  "tests performed", 62.96, 9.66035*^6, 108.043, 43.4, 18.577, 11.976, 
  26777.561, 0.5, 278.296, 7.55, 26.8, 34.8, "", 7.02, 76.88}, 
 {"HUN", "Europe", "Hungary", "2020-05-30", 3841., 0., 517., 0., 397.605, 0., 
  53.518, 0., 183562., 3410., 19.002, 0.353, 3472., 0.359, "tests performed", 
  62.96, 9.66035*^6, 108.043, 43.4, 18.577, 11.976, 26777.561, 0.5, 278.296, 
  7.55, 26.8, 34.8, "", 7.02, 76.88}, {"HUN", "Europe", "Hungary", 
  "2020-05-31", 3867., 26., 524., 7., 400.296, 2.691, 54.242, 0.725, 185980., 
  2418., 19.252, 0.25, 3294., 0.341, "tests performed", 62.96, 9.66035*^6, 
  108.043, 43.4, 18.577, 11.976, 26777.561, 0.5, 278.296, 7.55, 26.8, 34.8, 
  "", 7.02, 76.88}, {"HUN", "Europe", "Hungary", "2020-06-01", 3876., 9., 
  526., 2., 401.228, 0.932, 54.449, 0.207, 187965., 1985., 19.457, 0.205, 
  3335., 0.345, "tests performed", 62.96, 9.66035*^6, 108.043, 43.4, 18.577, 
  11.976, 26777.561, 0.5, 278.296, 7.55, 26.8, 34.8, "", 7.02, 76.88}, 
 {"HUN", "Europe", "Hungary", "2020-06-02", 3921., 45., 532., 6., 405.886, 
  4.658, 55.07, 0.621, 189969., 2004., 19.665, 0.207, 3387., 0.351, 
  "tests performed", 62.96, 9.66035*^6, 108.043, 43.4, 18.577, 11.976, 
  26777.561, 0.5, 278.296, 7.55, 26.8, 34.8, "", 7.02, 76.88}, 
 {"HUN", "Europe", "Hungary", "2020-06-03", 3931., 10., 534., 2., 406.921, 
  1.035, 55.278, 0.207, 191572., 1603., 19.831, 0.166, 3087., 0.32, 
  "tests performed", 62.96, 9.66035*^6, 108.043, 43.4, 18.577, 11.976, 
  26777.561, 0.5, 278.296, 7.55, 26.8, 34.8, "", 7.02, 76.88}, 
 {"HUN", "Europe", "Hungary", "2020-06-04", 3931., 0., 534., 0., 406.921, 0., 
  55.278, 0., 195894., 4322., 20.278, 0.447, 3126., 0.324, "tests performed", 
  62.96, 9.66035*^6, 108.043, 43.4, 18.577, 11.976, 26777.561, 0.5, 278.296, 
  7.55, 26.8, 34.8, "", 7.02, 76.88}, {"HUN", "Europe", "Hungary", 
  "2020-06-05", 3954., 23., 539., 5., 409.302, 2.381, 55.795, 0.518, 202606., 
  6712., 20.973, 0.695, 3208., 0.332, "tests performed", 62.96, 9.66035*^6, 
  108.043, 43.4, 18.577, 11.976, 26777.561, 0.5, 278.296, 7.55, 26.8, 34.8, 
  "", 7.02, 76.88}, {"HUN", "Europe", "Hungary", "2020-06-06", 3970., 16., 
  542., 3., 410.958, 1.656, 56.106, 0.311, 206853., 4247., 21.413, 0.44, 
  3327., 0.344, "tests performed", 62.96, 9.66035*^6, 108.043, 43.4, 18.577, 
  11.976, 26777.561, 0.5, 278.296, 7.55, 26.8, 34.8, "", 7.02, 76.88}, 
 {"HUN", "Europe", "Hungary", "2020-06-07", 3970., 0., 542., 0., 410.958, 0., 
  56.106, 0., 210202., 3349., 21.759, 0.347, 3460., 0.358, "tests performed", 
  62.96, 9.66035*^6, 108.043, 43.4, 18.577, 11.976, 26777.561, 0.5, 278.296, 
  7.55, 26.8, 34.8, "", 7.02, 76.88}, {"HUN", "Europe", "Hungary", 
  "2020-06-08", 3970., 0., 542., 0., 410.958, 0., 56.106, 0., 210749., 547., 
  21.816, 0.057, 3255., 0.337, "tests performed", 62.96, 9.66035*^6, 108.043, 
  43.4, 18.577, 11.976, 26777.561, 0.5, 278.296, 7.55, 26.8, 34.8, "", 7.02, 
  76.88}, {"HUN", "Europe", "Hungary", "2020-06-09", 4014., 44., 548., 6., 
  415.513, 4.555, 56.727, 0.621, 214468., 3719., 22.201, 0.385, 3500., 0.362, 
  "tests performed", 62.96, 9.66035*^6, 108.043, 43.4, 18.577, 11.976, 
  26777.561, 0.5, 278.296, 7.55, 26.8, 34.8, "", 7.02, 76.88}, 
 {"HUN", "Europe", "Hungary", "2020-06-10", 4017., 3., 550., 2., 415.823, 
  0.311, 56.934, 0.207, 217689., 3221., 22.534, 0.333, 3731., 0.386, 
  "tests performed", 62.96, 9.66035*^6, 108.043, 43.4, 18.577, 11.976, 
  26777.561, 0.5, 278.296, 7.55, 26.8, 34.8, "", 7.02, 76.88}, 
 {"HUN", "Europe", "Hungary", "2020-06-11", 4027., 10., 551., 1., 416.859, 
  1.035, 57.037, 0.104, 222247., 4558., 23.006, 0.472, 3765., 0.39, 
  "tests performed", 62.96, 9.66035*^6, 108.043, 43.4, 18.577, 11.976, 
  26777.561, 0.5, 278.296, 7.55, 26.8, 34.8, "", 7.02, 76.88}, 
 {"HUN", "Europe", "Hungary", "2020-06-12", 4039., 12., 553., 2., 418.101, 
  1.242, 57.244, 0.207, 226669., 4422., 23.464, 0.458, 3438., 0.356, 
  "tests performed", 62.96, 9.66035*^6, 108.043, 43.4, 18.577, 11.976, 
  26777.561, 0.5, 278.296, 7.55, 26.8, 34.8, "", 7.02, 76.88}, 
 {"HUN", "Europe", "Hungary", "2020-06-13", 4053., 14., 555., 2., 419.55, 
  1.449, 57.451, 0.207, 230169., 3500., 23.826, 0.362, 3331., 0.345, 
  "tests performed", 62.96, 9.66035*^6, 108.043, 43.4, 18.577, 11.976, 
  26777.561, 0.5, 278.296, 7.55, 26.8, 34.8, "", 7.02, 76.88}, 
 {"HUN", "Europe", "Hungary", "2020-06-14", 4064., 11., 559., 4., 420.689, 
  1.139, 57.865, 0.414, 233742., 3573., 24.196, 0.37, 3363., 0.348, 
  "tests performed", 62.96, 9.66035*^6, 108.043, 43.4, 18.577, 11.976, 
  26777.561, 0.5, 278.296, 7.55, 26.8, 34.8, "", 7.02, 76.88}, 
 {"HUN", "Europe", "Hungary", "2020-06-15", 4076., 12., 563., 4., 421.931, 
  1.242, 58.279, 0.414, 235377., 1635., 24.365, 0.169, 3518., 0.364, 
  "tests performed", 62.96, 9.66035*^6, 108.043, 43.4, 18.577, 11.976, 
  26777.561, 0.5, 278.296, 7.55, 26.8, 34.8, "", 7.02, 76.88}, 
 {"HUN", "Europe", "Hungary", "2020-06-16", 4077., 1., 565., 2., 422.034, 
  0.104, 58.486, 0.207, 236828., 1451., 24.515, 0.15, 3194., 0.331, 
  "tests performed", 62.96, 9.66035*^6, 108.043, 43.4, 18.577, 11.976, 
  26777.561, 0.5, 278.296, 7.55, 26.8, 34.8, "", 7.02, 76.88}, 
 {"HUN", "Europe", "Hungary", "2020-06-17", 4078., 1., 567., 2., 422.138, 
  0.104, 58.694, 0.207, 242139., 5311., 25.065, 0.55, 3493., 0.362, 
  "tests performed", 62.96, 9.66035*^6, 108.043, 43.4, 18.577, 11.976, 
  26777.561, 0.5, 278.296, 7.55, 26.8, 34.8, "", 7.02, 76.88}, 
 {"HUN", "Europe", "Hungary", "2020-06-18", 4079., 1., 568., 1., 422.241, 
  0.104, 58.797, 0.104, 245598., 3459., 25.423, 0.358, 3336., 0.345, 
  "tests performed", 62.96, 9.66035*^6, 108.043, 43.4, 18.577, 11.976, 
  26777.561, 0.5, 278.296, 7.55, 26.8, 34.8, "", 7.02, 76.88}, 
 {"HUN", "Europe", "Hungary", "2020-06-19", 4081., 2., 568., 0., 422.448, 
  0.207, 58.797, 0., 249391., 3793., 25.816, 0.393, 3246., 0.336, 
  "tests performed", 52.78, 9.66035*^6, 108.043, 43.4, 18.577, 11.976, 
  26777.561, 0.5, 278.296, 7.55, 26.8, 34.8, "", 7.02, 76.88}, 
 {"HUN", "Europe", "Hungary", "2020-06-20", 4086., 5., 570., 2., 422.966, 
  0.518, 59.004, 0.207, 253100., 3709., 26.2, 0.384, 3276., 0.339, 
  "tests performed", 52.78, 9.66035*^6, 108.043, 43.4, 18.577, 11.976, 
  26777.561, 0.5, 278.296, 7.55, 26.8, 34.8, "", 7.02, 76.88}, 
 {"HUN", "Europe", "Hungary", "2020-06-21", 4094., 8., 570., 0., 423.794, 
  0.828, 59.004, 0., 256326., 3226., 26.534, 0.334, 3226., 0.334, 
  "tests performed", 52.78, 9.66035*^6, 108.043, 43.4, 18.577, 11.976, 
  26777.561, 0.5, 278.296, 7.55, 26.8, 34.8, "", 7.02, 76.88}, 
 {"HUN", "Europe", "Hungary", "2020-06-22", 4102., 8., 572., 2., 424.622, 
  0.828, 59.211, 0.207, 258115., 1789., 26.719, 0.185, 3248., 0.336, 
  "tests performed", 52.78, 9.66035*^6, 108.043, 43.4, 18.577, 11.976, 
  26777.561, 0.5, 278.296, 7.55, 26.8, 34.8, "", 7.02, 76.88}, 
 {"HUN", "Europe", "Hungary", "2020-06-23", 4107., 5., 573., 1., 425.14, 
  0.518, 59.315, 0.104, 258861., 746., 26.796, 0.077, 3148., 0.326, 
  "tests performed", 52.78, 9.66035*^6, 108.043, 43.4, 18.577, 11.976, 
  26777.561, 0.5, 278.296, 7.55, 26.8, 34.8, "", 7.02, 76.88}, 
 {"HUN", "Europe", "Hungary", "2020-06-24", 4107., 0., 573., 0., 425.14, 0., 
  59.315, 0., 261420., 2559., 27.061, 0.265, 2754., 0.285, "tests performed", 
  52.78, 9.66035*^6, 108.043, 43.4, 18.577, 11.976, 26777.561, 0.5, 278.296, 
  7.55, 26.8, 34.8, "", 7.02, 76.88}, {"HUN", "Europe", "Hungary", 
  "2020-06-25", 4114., 7., 576., 3., 425.864, 0.725, 59.625, 0.311, 265129., 
  3709., 27.445, 0.384, 2790., 0.289, "tests performed", 52.78, 9.66035*^6, 
  108.043, 43.4, 18.577, 11.976, 26777.561, 0.5, 278.296, 7.55, 26.8, 34.8, 
  "", 7.02, 76.88}, {"HUN", "Europe", "Hungary", "2020-06-26", 4123., 9., 
  577., 1., 426.796, 0.932, 59.729, 0.104, 267056., 1927., 27.645, 0.199, 
  2524., 0.261, "tests performed", 52.78, 9.66035*^6, 108.043, 43.4, 18.577, 
  11.976, 26777.561, 0.5, 278.296, 7.55, 26.8, 34.8, "", 7.02, 76.88}, 
 {"HUN", "Europe", "Hungary", "2020-06-27", 4127., 4., 578., 1., 427.21, 
  0.414, 59.832, 0.104, 270263., 3207., 27.977, 0.332, 2452., 0.254, 
  "tests performed", 52.78, 9.66035*^6, 108.043, 43.4, 18.577, 11.976, 
  26777.561, 0.5, 278.296, 7.55, 26.8, 34.8, "", 7.02, 76.88}, 
 {"HUN", "Europe", "Hungary", "2020-06-28", 4138., 11., 578., 0., 428.349, 
  1.139, 59.832, 0., 271194., 931., 28.073, 0.096, 2124., 0.22, 
  "tests performed", 52.78, 9.66035*^6, 108.043, 43.4, 18.577, 11.976, 
  26777.561, 0.5, 278.296, 7.55, 26.8, 34.8, "", 7.02, 76.88}, 
 {"HUN", "Europe", "Hungary", "2020-06-29", 4142., 4., 581., 3., 428.763, 
  0.414, 60.143, 0.311, 273879., 2685., 28.351, 0.278, 2252., 0.233, 
  "tests performed", 52.78, 9.66035*^6, 108.043, 43.4, 18.577, 11.976, 
  26777.561, 0.5, 278.296, 7.55, 26.8, 34.8, "", 7.02, 76.88}, 
 {"HUN", "Europe", "Hungary", "2020-06-30", 4145., 3., 585., 4., 429.073, 
  0.311, 60.557, 0.414, 274945., 1066., 28.461, 0.11, 2298., 0.238, 
  "tests performed", 52.78, 9.66035*^6, 108.043, 43.4, 18.577, 11.976, 
  26777.561, 0.5, 278.296, 7.55, 26.8, 34.8, "", 7.02, 76.88}, 
 {"HUN", "Europe", "Hungary", "2020-07-01", 4155., 10., 585., 0., 430.109, 
  1.035, 60.557, 0., 277750., 2805., 28.752, 0.29, 2333., 0.242, 
  "tests performed", 52.78, 9.66035*^6, 108.043, 43.4, 18.577, 11.976, 
  26777.561, 0.5, 278.296, 7.55, 26.8, 34.8, "", 7.02, 76.88}, 
 {"HUN", "Europe", "Hungary", "2020-07-02", 4157., 2., 586., 1., 430.316, 
  0.207, 60.66, 0.104, 279690., 1940., 28.952, 0.201, 2080., 0.215, 
  "tests performed", 52.78, 9.66035*^6, 108.043, 43.4, 18.577, 11.976, 
  26777.561, 0.5, 278.296, 7.55, 26.8, 34.8, "", 7.02, 76.88}, 
 {"HUN", "Europe", "Hungary", "2020-07-03", 4166., 9., 587., 1., 431.247, 
  0.932, 60.764, 0.104, 281628., 1938., 29.153, 0.201, 2082., 0.216, 
  "tests performed", "", 9.66035*^6, 108.043, 43.4, 18.577, 11.976, 
  26777.561, 0.5, 278.296, 7.55, 26.8, 34.8, "", 7.02, 76.88}, 
 {"HUN", "Europe", "Hungary", "2020-07-04", 4172., 6., 588., 1., 431.868, 
  0.621, 60.867, 0.104, 283508., 1880., 29.348, 0.195, 1892., 0.196, 
  "tests performed", "", 9.66035*^6, 108.043, 43.4, 18.577, 11.976, 
  26777.561, 0.5, 278.296, 7.55, 26.8, 34.8, "", 7.02, 76.88}, 
 {"HUN", "Europe", "Hungary", "2020-07-05", 4183., 11., 589., 1., 433.007, 
  1.139, 60.971, 0.104, 285590., 2082., 29.563, 0.216, 2057., 0.213, 
  "tests performed", "", 9.66035*^6, 108.043, 43.4, 18.577, 11.976, 
  26777.561, 0.5, 278.296, 7.55, 26.8, 34.8, "", 7.02, 76.88}, 
 {"HUN", "Europe", "Hungary", "2020-07-06", 4183., 0., 589., 0., 433.007, 0., 
  60.971, 0., "", "", "", "", "", "", "", "", 9.66035*^6, 108.043, 43.4, 
  18.577, 11.976, 26777.561, 0.5, 278.296, 7.55, 26.8, 34.8, "", 7.02, 
  76.88}, {"HUN", "Europe", "Hungary", "2020-07-07", 4189., 6., 589., 0., 
  433.628, 0.621, 60.971, 0., "", "", "", "", "", "", "", "", 9.66035*^6, 
  108.043, 43.4, 18.577, 11.976, 26777.561, 0.5, 278.296, 7.55, 26.8, 34.8, 
  "", 7.02, 76.88}, {"HUN", "Europe", "Hungary", "2020-07-08", 4210., 21., 
  589., 0., 435.802, 2.174, 60.971, 0., "", "", "", "", "", "", "", "", 
  9.66035*^6, 108.043, 43.4, 18.577, 11.976, 26777.561, 0.5, 278.296, 7.55, 
  26.8, 34.8, "", 7.02, 76.88}, {"ISL", "Europe", "Iceland", "2019-12-31", 
  0., 0., 0., 0., 0., 0., 0., 0., "", "", "", "", "", "", "", "", 341250., 
  3.404, 37.3, 14.431, 9.207, 46482.958, 0.2, 117.992, 5.31, 14.3, 15.2, "", 
  2.91, 82.99}, {"ISL", "Europe", "Iceland", "2020-01-01", 0., 0., 0., 0., 
  0., 0., 0., 0., "", "", "", "", "", "", "", 0., 341250., 3.404, 37.3, 
  14.431, 9.207, 46482.958, 0.2, 117.992, 5.31, 14.3, 15.2, "", 2.91, 82.99}, 
 {"ISL", "Europe", "Iceland", "2020-01-02", 0., 0., 0., 0., 0., 0., 0., 0., 
  "", "", "", "", "", "", "", 0., 341250., 3.404, 37.3, 14.431, 9.207, 
  46482.958, 0.2, 117.992, 5.31, 14.3, 15.2, "", 2.91, 82.99}, 
 {"ISL", "Europe", "Iceland", "2020-01-03", 0., 0., 0., 0., 0., 0., 0., 0., 
  "", "", "", "", "", "", "", 0., 341250., 3.404, 37.3, 14.431, 9.207, 
  46482.958, 0.2, 117.992, 5.31, 14.3, 15.2, "", 2.91, 82.99}, 
 {"ISL", "Europe", "Iceland", "2020-01-04", 0., 0., 0., 0., 0., 0., 0., 0., 
  "", "", "", "", "", "", "", 0., 341250., 3.404, 37.3, 14.431, 9.207, 
  46482.958, 0.2, 117.992, 5.31, 14.3, 15.2, "", 2.91, 82.99}, 
 {"ISL", "Europe", "Iceland", "2020-01-05", 0., 0., 0., 0., 0., 0., 0., 0., 
  "", "", "", "", "", "", "", 0., 341250., 3.404, 37.3, 14.431, 9.207, 
  46482.958, 0.2, 117.992, 5.31, 14.3, 15.2, "", 2.91, 82.99}, 
 {"ISL", "Europe", "Iceland", "2020-01-06", 0., 0., 0., 0., 0., 0., 0., 0., 
  "", "", "", "", "", "", "", 0., 341250., 3.404, 37.3, 14.431, 9.207, 
  46482.958, 0.2, 117.992, 5.31, 14.3, 15.2, "", 2.91, 82.99}, 
 {"ISL", "Europe", "Iceland", "2020-01-07", 0., 0., 0., 0., 0., 0., 0., 0., 
  "", "", "", "", "", "", "", 0., 341250., 3.404, 37.3, 14.431, 9.207, 
  46482.958, 0.2, 117.992, 5.31, 14.3, 15.2, "", 2.91, 82.99}, 
 {"ISL", "Europe", "Iceland", "2020-01-08", 0., 0., 0., 0., 0., 0., 0., 0., 
  "", "", "", "", "", "", "", 0., 341250., 3.404, 37.3, 14.431, 9.207, 
  46482.958, 0.2, 117.992, 5.31, 14.3, 15.2, "", 2.91, 82.99}, 
 {"ISL", "Europe", "Iceland", "2020-01-09", 0., 0., 0., 0., 0., 0., 0., 0., 
  "", "", "", "", "", "", "", 0., 341250., 3.404, 37.3, 14.431, 9.207, 
  46482.958, 0.2, 117.992, 5.31, 14.3, 15.2, "", 2.91, 82.99}, 
 {"ISL", "Europe", "Iceland", "2020-01-10", 0., 0., 0., 0., 0., 0., 0., 0., 
  "", "", "", "", "", "", "", 0., 341250., 3.404, 37.3, 14.431, 9.207, 
  46482.958, 0.2, 117.992, 5.31, 14.3, 15.2, "", 2.91, 82.99}, 
 {"ISL", "Europe", "Iceland", "2020-01-11", 0., 0., 0., 0., 0., 0., 0., 0., 
  "", "", "", "", "", "", "", 0., 341250., 3.404, 37.3, 14.431, 9.207, 
  46482.958, 0.2, 117.992, 5.31, 14.3, 15.2, "", 2.91, 82.99}, 
 {"ISL", "Europe", "Iceland", "2020-01-12", 0., 0., 0., 0., 0., 0., 0., 0., 
  "", "", "", "", "", "", "", 0., 341250., 3.404, 37.3, 14.431, 9.207, 
  46482.958, 0.2, 117.992, 5.31, 14.3, 15.2, "", 2.91, 82.99}, 
 {"ISL", "Europe", "Iceland", "2020-01-13", 0., 0., 0., 0., 0., 0., 0., 0., 
  "", "", "", "", "", "", "", 0., 341250., 3.404, 37.3, 14.431, 9.207, 
  46482.958, 0.2, 117.992, 5.31, 14.3, 15.2, "", 2.91, 82.99}, 
 {"ISL", "Europe", "Iceland", "2020-01-14", 0., 0., 0., 0., 0., 0., 0., 0., 
  "", "", "", "", "", "", "", 0., 341250., 3.404, 37.3, 14.431, 9.207, 
  46482.958, 0.2, 117.992, 5.31, 14.3, 15.2, "", 2.91, 82.99}, 
 {"ISL", "Europe", "Iceland", "2020-01-15", 0., 0., 0., 0., 0., 0., 0., 0., 
  "", "", "", "", "", "", "", 0., 341250., 3.404, 37.3, 14.431, 9.207, 
  46482.958, 0.2, 117.992, 5.31, 14.3, 15.2, "", 2.91, 82.99}, 
 {"ISL", "Europe", "Iceland", "2020-01-16", 0., 0., 0., 0., 0., 0., 0., 0., 
  "", "", "", "", "", "", "", 0., 341250., 3.404, 37.3, 14.431, 9.207, 
  46482.958, 0.2, 117.992, 5.31, 14.3, 15.2, "", 2.91, 82.99}, 
 {"ISL", "Europe", "Iceland", "2020-01-17", 0., 0., 0., 0., 0., 0., 0., 0., 
  "", "", "", "", "", "", "", 0., 341250., 3.404, 37.3, 14.431, 9.207, 
  46482.958, 0.2, 117.992, 5.31, 14.3, 15.2, "", 2.91, 82.99}, 
 {"ISL", "Europe", "Iceland", "2020-01-18", 0., 0., 0., 0., 0., 0., 0., 0., 
  "", "", "", "", "", "", "", 0., 341250., 3.404, 37.3, 14.431, 9.207, 
  46482.958, 0.2, 117.992, 5.31, 14.3, 15.2, "", 2.91, 82.99}, 
 {"ISL", "Europe", "Iceland", "2020-01-19", 0., 0., 0., 0., 0., 0., 0., 0., 
  "", "", "", "", "", "", "", 0., 341250., 3.404, 37.3, 14.431, 9.207, 
  46482.958, 0.2, 117.992, 5.31, 14.3, 15.2, "", 2.91, 82.99}, 
 {"ISL", "Europe", "Iceland", "2020-01-20", 0., 0., 0., 0., 0., 0., 0., 0., 
  "", "", "", "", "", "", "", 0., 341250., 3.404, 37.3, 14.431, 9.207, 
  46482.958, 0.2, 117.992, 5.31, 14.3, 15.2, "", 2.91, 82.99}, 
 {"ISL", "Europe", "Iceland", "2020-01-21", 0., 0., 0., 0., 0., 0., 0., 0., 
  "", "", "", "", "", "", "", 0., 341250., 3.404, 37.3, 14.431, 9.207, 
  46482.958, 0.2, 117.992, 5.31, 14.3, 15.2, "", 2.91, 82.99}, 
 {"ISL", "Europe", "Iceland", "2020-01-22", 0., 0., 0., 0., 0., 0., 0., 0., 
  "", "", "", "", "", "", "", 0., 341250., 3.404, 37.3, 14.431, 9.207, 
  46482.958, 0.2, 117.992, 5.31, 14.3, 15.2, "", 2.91, 82.99}, 
 {"ISL", "Europe", "Iceland", "2020-01-23", 0., 0., 0., 0., 0., 0., 0., 0., 
  "", "", "", "", "", "", "", 8.33, 341250., 3.404, 37.3, 14.431, 9.207, 
  46482.958, 0.2, 117.992, 5.31, 14.3, 15.2, "", 2.91, 82.99}, 
 {"ISL", "Europe", "Iceland", "2020-01-24", 0., 0., 0., 0., 0., 0., 0., 0., 
  "", "", "", "", "", "", "", 8.33, 341250., 3.404, 37.3, 14.431, 9.207, 
  46482.958, 0.2, 117.992, 5.31, 14.3, 15.2, "", 2.91, 82.99}, 
 {"ISL", "Europe", "Iceland", "2020-01-25", 0., 0., 0., 0., 0., 0., 0., 0., 
  "", "", "", "", "", "", "", 8.33, 341250., 3.404, 37.3, 14.431, 9.207, 
  46482.958, 0.2, 117.992, 5.31, 14.3, 15.2, "", 2.91, 82.99}, 
 {"ISL", "Europe", "Iceland", "2020-01-26", 0., 0., 0., 0., 0., 0., 0., 0., 
  "", "", "", "", "", "", "", 8.33, 341250., 3.404, 37.3, 14.431, 9.207, 
  46482.958, 0.2, 117.992, 5.31, 14.3, 15.2, "", 2.91, 82.99}, 
 {"ISL", "Europe", "Iceland", "2020-01-27", 0., 0., 0., 0., 0., 0., 0., 0., 
  "", "", "", "", "", "", "", 8.33, 341250., 3.404, 37.3, 14.431, 9.207, 
  46482.958, 0.2, 117.992, 5.31, 14.3, 15.2, "", 2.91, 82.99}, 
 {"ISL", "Europe", "Iceland", "2020-01-28", 0., 0., 0., 0., 0., 0., 0., 0., 
  "", "", "", "", "", "", "", 11.11, 341250., 3.404, 37.3, 14.431, 9.207, 
  46482.958, 0.2, 117.992, 5.31, 14.3, 15.2, "", 2.91, 82.99}, 
 {"ISL", "Europe", "Iceland", "2020-01-29", 0., 0., 0., 0., 0., 0., 0., 0., 
  "", "", "", "", "", "", "", 16.67, 341250., 3.404, 37.3, 14.431, 9.207, 
  46482.958, 0.2, 117.992, 5.31, 14.3, 15.2, "", 2.91, 82.99}, 
 {"ISL", "Europe", "Iceland", "2020-01-30", 0., 0., 0., 0., 0., 0., 0., 0., 
  "", "", "", "", "", "", "", 16.67, 341250., 3.404, 37.3, 14.431, 9.207, 
  46482.958, 0.2, 117.992, 5.31, 14.3, 15.2, "", 2.91, 82.99}, 
 {"ISL", "Europe", "Iceland", "2020-01-31", 0., 0., 0., 0., 0., 0., 0., 0., 
  "", "", "", "", "", "", "", 16.67, 341250., 3.404, 37.3, 14.431, 9.207, 
  46482.958, 0.2, 117.992, 5.31, 14.3, 15.2, "", 2.91, 82.99}, 
 {"ISL", "Europe", "Iceland", "2020-02-01", 0., 0., 0., 0., 0., 0., 0., 0., 
  "", "", "", "", "", "", "", 16.67, 341250., 3.404, 37.3, 14.431, 9.207, 
  46482.958, 0.2, 117.992, 5.31, 14.3, 15.2, "", 2.91, 82.99}, 
 {"ISL", "Europe", "Iceland", "2020-02-02", 0., 0., 0., 0., 0., 0., 0., 0., 
  "", "", "", "", "", "", "", 16.67, 341250., 3.404, 37.3, 14.431, 9.207, 
  46482.958, 0.2, 117.992, 5.31, 14.3, 15.2, "", 2.91, 82.99}, 
 {"ISL", "Europe", "Iceland", "2020-02-03", 0., 0., 0., 0., 0., 0., 0., 0., 
  "", "", "", "", "", "", "", 16.67, 341250., 3.404, 37.3, 14.431, 9.207, 
  46482.958, 0.2, 117.992, 5.31, 14.3, 15.2, "", 2.91, 82.99}, 
 {"ISL", "Europe", "Iceland", "2020-02-04", 0., 0., 0., 0., 0., 0., 0., 0., 
  "", "", "", "", "", "", "", 16.67, 341250., 3.404, 37.3, 14.431, 9.207, 
  46482.958, 0.2, 117.992, 5.31, 14.3, 15.2, "", 2.91, 82.99}, 
 {"ISL", "Europe", "Iceland", "2020-02-05", 0., 0., 0., 0., 0., 0., 0., 0., 
  "", "", "", "", "", "", "", 16.67, 341250., 3.404, 37.3, 14.431, 9.207, 
  46482.958, 0.2, 117.992, 5.31, 14.3, 15.2, "", 2.91, 82.99}, 
 {"ISL", "Europe", "Iceland", "2020-02-06", 0., 0., 0., 0., 0., 0., 0., 0., 
  "", "", "", "", "", "", "", 16.67, 341250., 3.404, 37.3, 14.431, 9.207, 
  46482.958, 0.2, 117.992, 5.31, 14.3, 15.2, "", 2.91, 82.99}, 
 {"ISL", "Europe", "Iceland", "2020-02-07", 0., 0., 0., 0., 0., 0., 0., 0., 
  "", "", "", "", "", "", "", 16.67, 341250., 3.404, 37.3, 14.431, 9.207, 
  46482.958, 0.2, 117.992, 5.31, 14.3, 15.2, "", 2.91, 82.99}, 
 {"ISL", "Europe", "Iceland", "2020-02-08", 0., 0., 0., 0., 0., 0., 0., 0., 
  "", "", "", "", "", "", "", 16.67, 341250., 3.404, 37.3, 14.431, 9.207, 
  46482.958, 0.2, 117.992, 5.31, 14.3, 15.2, "", 2.91, 82.99}, 
 {"ISL", "Europe", "Iceland", "2020-02-09", 0., 0., 0., 0., 0., 0., 0., 0., 
  "", "", "", "", "", "", "", 16.67, 341250., 3.404, 37.3, 14.431, 9.207, 
  46482.958, 0.2, 117.992, 5.31, 14.3, 15.2, "", 2.91, 82.99}, 
 {"ISL", "Europe", "Iceland", "2020-02-10", 0., 0., 0., 0., 0., 0., 0., 0., 
  "", "", "", "", "", "", "", 16.67, 341250., 3.404, 37.3, 14.431, 9.207, 
  46482.958, 0.2, 117.992, 5.31, 14.3, 15.2, "", 2.91, 82.99}, 
 {"ISL", "Europe", "Iceland", "2020-02-11", 0., 0., 0., 0., 0., 0., 0., 0., 
  "", "", "", "", "", "", "", 16.67, 341250., 3.404, 37.3, 14.431, 9.207, 
  46482.958, 0.2, 117.992, 5.31, 14.3, 15.2, "", 2.91, 82.99}, 
 {"ISL", "Europe", "Iceland", "2020-02-12", 0., 0., 0., 0., 0., 0., 0., 0., 
  "", "", "", "", "", "", "", 16.67, 341250., 3.404, 37.3, 14.431, 9.207, 
  46482.958, 0.2, 117.992, 5.31, 14.3, 15.2, "", 2.91, 82.99}, 
 {"ISL", "Europe", "Iceland", "2020-02-13", 0., 0., 0., 0., 0., 0., 0., 0., 
  "", "", "", "", "", "", "", 16.67, 341250., 3.404, 37.3, 14.431, 9.207, 
  46482.958, 0.2, 117.992, 5.31, 14.3, 15.2, "", 2.91, 82.99}, 
 {"ISL", "Europe", "Iceland", "2020-02-14", 0., 0., 0., 0., 0., 0., 0., 0., 
  "", "", "", "", "", "", "", 16.67, 341250., 3.404, 37.3, 14.431, 9.207, 
  46482.958, 0.2, 117.992, 5.31, 14.3, 15.2, "", 2.91, 82.99}, 
 {"ISL", "Europe", "Iceland", "2020-02-15", 0., 0., 0., 0., 0., 0., 0., 0., 
  "", "", "", "", "", "", "", 16.67, 341250., 3.404, 37.3, 14.431, 9.207, 
  46482.958, 0.2, 117.992, 5.31, 14.3, 15.2, "", 2.91, 82.99}, 
 {"ISL", "Europe", "Iceland", "2020-02-16", 0., 0., 0., 0., 0., 0., 0., 0., 
  "", "", "", "", "", "", "", 16.67, 341250., 3.404, 37.3, 14.431, 9.207, 
  46482.958, 0.2, 117.992, 5.31, 14.3, 15.2, "", 2.91, 82.99}, 
 {"ISL", "Europe", "Iceland", "2020-02-17", 0., 0., 0., 0., 0., 0., 0., 0., 
  "", "", "", "", "", "", "", 16.67, 341250., 3.404, 37.3, 14.431, 9.207, 
  46482.958, 0.2, 117.992, 5.31, 14.3, 15.2, "", 2.91, 82.99}, 
 {"ISL", "Europe", "Iceland", "2020-02-18", 0., 0., 0., 0., 0., 0., 0., 0., 
  "", "", "", "", "", "", "", 16.67, 341250., 3.404, 37.3, 14.431, 9.207, 
  46482.958, 0.2, 117.992, 5.31, 14.3, 15.2, "", 2.91, 82.99}, 
 {"ISL", "Europe", "Iceland", "2020-02-19", 0., 0., 0., 0., 0., 0., 0., 0., 
  "", "", "", "", "", "", "", 16.67, 341250., 3.404, 37.3, 14.431, 9.207, 
  46482.958, 0.2, 117.992, 5.31, 14.3, 15.2, "", 2.91, 82.99}, 
 {"ISL", "Europe", "Iceland", "2020-02-20", 0., 0., 0., 0., 0., 0., 0., 0., 
  "", "", "", "", "", "", "", 16.67, 341250., 3.404, 37.3, 14.431, 9.207, 
  46482.958, 0.2, 117.992, 5.31, 14.3, 15.2, "", 2.91, 82.99}, 
 {"ISL", "Europe", "Iceland", "2020-02-21", 0., 0., 0., 0., 0., 0., 0., 0., 
  "", "", "", "", "", "", "", 16.67, 341250., 3.404, 37.3, 14.431, 9.207, 
  46482.958, 0.2, 117.992, 5.31, 14.3, 15.2, "", 2.91, 82.99}, 
 {"ISL", "Europe", "Iceland", "2020-02-22", 0., 0., 0., 0., 0., 0., 0., 0., 
  "", "", "", "", "", "", "", 16.67, 341250., 3.404, 37.3, 14.431, 9.207, 
  46482.958, 0.2, 117.992, 5.31, 14.3, 15.2, "", 2.91, 82.99}, 
 {"ISL", "Europe", "Iceland", "2020-02-23", 0., 0., 0., 0., 0., 0., 0., 0., 
  "", "", "", "", "", "", "", 16.67, 341250., 3.404, 37.3, 14.431, 9.207, 
  46482.958, 0.2, 117.992, 5.31, 14.3, 15.2, "", 2.91, 82.99}, 
 {"ISL", "Europe", "Iceland", "2020-02-24", 0., 0., 0., 0., 0., 0., 0., 0., 
  "", "", "", "", "", "", "", 16.67, 341250., 3.404, 37.3, 14.431, 9.207, 
  46482.958, 0.2, 117.992, 5.31, 14.3, 15.2, "", 2.91, 82.99}, 
 {"ISL", "Europe", "Iceland", "2020-02-25", 0., 0., 0., 0., 0., 0., 0., 0., 
  "", "", "", "", "", "", "", 16.67, 341250., 3.404, 37.3, 14.431, 9.207, 
  46482.958, 0.2, 117.992, 5.31, 14.3, 15.2, "", 2.91, 82.99}, 
 {"ISL", "Europe", "Iceland", "2020-02-26", 0., 0., 0., 0., 0., 0., 0., 0., 
  "", "", "", "", "", "", "", 16.67, 341250., 3.404, 37.3, 14.431, 9.207, 
  46482.958, 0.2, 117.992, 5.31, 14.3, 15.2, "", 2.91, 82.99}, 
 {"ISL", "Europe", "Iceland", "2020-02-27", 0., 0., 0., 0., 0., 0., 0., 0., 
  23., 23., 0.067, 0.067, "", "", "samples tested", 16.67, 341250., 3.404, 
  37.3, 14.431, 9.207, 46482.958, 0.2, 117.992, 5.31, 14.3, 15.2, "", 2.91, 
  82.99}, {"ISL", "Europe", "Iceland", "2020-02-28", 0., 0., 0., 0., 0., 0., 
  0., 0., 36., 13., 0.105, 0.038, "", "", "samples tested", 16.67, 341250., 
  3.404, 37.3, 14.431, 9.207, 46482.958, 0.2, 117.992, 5.31, 14.3, 15.2, "", 
  2.91, 82.99}, {"ISL", "Europe", "Iceland", "2020-02-29", 1., 1., 0., 0., 
  2.93, 2.93, 0., 0., 68., 32., 0.199, 0.094, "", "", "samples tested", 
  16.67, 341250., 3.404, 37.3, 14.431, 9.207, 46482.958, 0.2, 117.992, 5.31, 
  14.3, 15.2, "", 2.91, 82.99}, {"ISL", "Europe", "Iceland", "2020-03-01", 
  1., 0., 0., 0., 2.93, 0., 0., 0., 90., 22., 0.264, 0.064, "", "", 
  "samples tested", 16.67, 341250., 3.404, 37.3, 14.431, 9.207, 46482.958, 
  0.2, 117.992, 5.31, 14.3, 15.2, "", 2.91, 82.99}, 
 {"ISL", "Europe", "Iceland", "2020-03-02", 3., 2., 0., 0., 8.791, 5.861, 0., 
  0., 138., 48., 0.404, 0.141, "", "", "samples tested", 16.67, 341250., 
  3.404, 37.3, 14.431, 9.207, 46482.958, 0.2, 117.992, 5.31, 14.3, 15.2, "", 
  2.91, 82.99}, {"ISL", "Europe", "Iceland", "2020-03-03", 6., 3., 0., 0., 
  17.582, 8.791, 0., 0., 183., 45., 0.536, 0.132, "", "", "samples tested", 
  16.67, 341250., 3.404, 37.3, 14.431, 9.207, 46482.958, 0.2, 117.992, 5.31, 
  14.3, 15.2, "", 2.91, 82.99}, {"ISL", "Europe", "Iceland", "2020-03-04", 
  16., 10., 0., 0., 46.886, 29.304, 0., 0., 264., 81., 0.774, 0.237, "", "", 
  "samples tested", 16.67, 341250., 3.404, 37.3, 14.431, 9.207, 46482.958, 
  0.2, 117.992, 5.31, 14.3, 15.2, "", 2.91, 82.99}, 
 {"ISL", "Europe", "Iceland", "2020-03-05", 26., 10., 0., 0., 76.19, 29.304, 
  0., 0., 326., 62., 0.955, 0.182, 43., 0.126, "samples tested", 16.67, 
  341250., 3.404, 37.3, 14.431, 9.207, 46482.958, 0.2, 117.992, 5.31, 14.3, 
  15.2, "", 2.91, 82.99}, {"ISL", "Europe", "Iceland", "2020-03-06", 35., 9., 
  0., 0., 102.564, 26.374, 0., 0., 383., 57., 1.122, 0.167, 50., 0.147, 
  "samples tested", 16.67, 341250., 3.404, 37.3, 14.431, 9.207, 46482.958, 
  0.2, 117.992, 5.31, 14.3, 15.2, "", 2.91, 82.99}, 
 {"ISL", "Europe", "Iceland", "2020-03-07", 43., 8., 0., 0., 126.007, 23.443, 
  0., 0., 441., 58., 1.292, 0.17, 53., 0.155, "samples tested", 16.67, 
  341250., 3.404, 37.3, 14.431, 9.207, 46482.958, 0.2, 117.992, 5.31, 14.3, 
  15.2, "", 2.91, 82.99}, {"ISL", "Europe", "Iceland", "2020-03-08", 53., 
  10., 0., 0., 155.311, 29.304, 0., 0., 478., 37., 1.401, 0.108, 55., 0.161, 
  "samples tested", 16.67, 341250., 3.404, 37.3, 14.431, 9.207, 46482.958, 
  0.2, 117.992, 5.31, 14.3, 15.2, "", 2.91, 82.99}, 
 {"ISL", "Europe", "Iceland", "2020-03-09", 55., 2., 0., 0., 161.172, 5.861, 
  0., 0., 576., 98., 1.688, 0.287, 63., 0.185, "samples tested", 16.67, 
  341250., 3.404, 37.3, 14.431, 9.207, 46482.958, 0.2, 117.992, 5.31, 14.3, 
  15.2, "", 2.91, 82.99}, {"ISL", "Europe", "Iceland", "2020-03-10", 65., 
  10., 0., 0., 190.476, 29.304, 0., 0., 745., 169., 2.183, 0.495, 80., 0.234, 
  "samples tested", 16.67, 341250., 3.404, 37.3, 14.431, 9.207, 46482.958, 
  0.2, 117.992, 5.31, 14.3, 15.2, "", 2.91, 82.99}, 
 {"ISL", "Europe", "Iceland", "2020-03-11", 70., 5., 0., 0., 205.128, 14.652, 
  0., 0., 894., 149., 2.62, 0.437, 90., 0.264, "samples tested", 16.67, 
  341250., 3.404, 37.3, 14.431, 9.207, 46482.958, 0.2, 117.992, 5.31, 14.3, 
  15.2, "", 2.91, 82.99}, {"ISL", "Europe", "Iceland", "2020-03-12", 85., 
  15., 0., 0., 249.084, 43.956, 0., 0., 1147., 253., 3.361, 0.741, 117., 
  0.343, "samples tested", 16.67, 341250., 3.404, 37.3, 14.431, 9.207, 
  46482.958, 0.2, 117.992, 5.31, 14.3, 15.2, "", 2.91, 82.99}, 
 {"ISL", "Europe", "Iceland", "2020-03-13", 117., 32., 0., 0., 342.857, 
  93.773, 0., 0., 1504., 357., 4.407, 1.046, 160., 0.469, "samples tested", 
  16.67, 341250., 3.404, 37.3, 14.431, 9.207, 46482.958, 0.2, 117.992, 5.31, 
  14.3, 15.2, "", 2.91, 82.99}, {"ISL", "Europe", "Iceland", "2020-03-14", 
  117., 0., 0., 0., 342.857, 0., 0., 0., 1827., 323., 5.354, 0.947, 198., 
  0.58, "samples tested", 16.67, 341250., 3.404, 37.3, 14.431, 9.207, 
  46482.958, 0.2, 117.992, 5.31, 14.3, 15.2, "", 2.91, 82.99}, 
 {"ISL", "Europe", "Iceland", "2020-03-15", 138., 21., 0., 0., 404.396, 
  61.538, 0., 0., 2902., 1075., 8.504, 3.15, 346., 1.014, "samples tested", 
  25., 341250., 3.404, 37.3, 14.431, 9.207, 46482.958, 0.2, 117.992, 5.31, 
  14.3, 15.2, "", 2.91, 82.99}, {"ISL", "Europe", "Iceland", "2020-03-16", 
  178., 40., 0., 0., 521.612, 117.216, 0., 0., 4609., 1707., 13.506, 5.002, 
  576., 1.688, "samples tested", 50.93, 341250., 3.404, 37.3, 14.431, 9.207, 
  46482.958, 0.2, 117.992, 5.31, 14.3, 15.2, "", 2.91, 82.99}, 
 {"ISL", "Europe", "Iceland", "2020-03-17", 199., 21., 0., 0., 583.15, 
  61.538, 0., 0., 6009., 1400., 17.609, 4.103, 752., 2.204, "samples tested", 
  50.93, 341250., 3.404, 37.3, 14.431, 9.207, 46482.958, 0.2, 117.992, 5.31, 
  14.3, 15.2, "", 2.91, 82.99}, {"ISL", "Europe", "Iceland", "2020-03-18", 
  247., 48., 0., 0., 723.81, 140.659, 0., 0., 7837., 1828., 22.966, 5.357, 
  992., 2.907, "samples tested", 50.93, 341250., 3.404, 37.3, 14.431, 9.207, 
  46482.958, 0.2, 117.992, 5.31, 14.3, 15.2, "", 2.91, 82.99}, 
 {"ISL", "Europe", "Iceland", "2020-03-19", 250., 3., 0., 0., 732.601, 8.791, 
  0., 0., 9148., 1311., 26.807, 3.842, 1143., 3.349, "samples tested", 50.93, 
  341250., 3.404, 37.3, 14.431, 9.207, 46482.958, 0.2, 117.992, 5.31, 14.3, 
  15.2, "", 2.91, 82.99}, {"ISL", "Europe", "Iceland", "2020-03-20", 330., 
  80., 1., 1., 967.033, 234.432, 2.93, 2.93, 9727., 579., 28.504, 1.697, 
  1175., 3.443, "samples tested", 53.7, 341250., 3.404, 37.3, 14.431, 9.207, 
  46482.958, 0.2, 117.992, 5.31, 14.3, 15.2, "", 2.91, 82.99}, 
 {"ISL", "Europe", "Iceland", "2020-03-21", 409., 79., 1., 0., 1198.535, 
  231.502, 2.93, 0., 10077., 350., 29.53, 1.026, 1179., 3.455, 
  "samples tested", 53.7, 341250., 3.404, 37.3, 14.431, 9.207, 46482.958, 
  0.2, 117.992, 5.31, 14.3, 15.2, "", 2.91, 82.99}, 
 {"ISL", "Europe", "Iceland", "2020-03-22", 473., 64., 1., 0., 1386.081, 
  187.546, 2.93, 0., 10260., 183., 30.066, 0.536, 1051., 3.08, 
  "samples tested", 53.7, 341250., 3.404, 37.3, 14.431, 9.207, 46482.958, 
  0.2, 117.992, 5.31, 14.3, 15.2, "", 2.91, 82.99}, 
 {"ISL", "Europe", "Iceland", "2020-03-23", 568., 95., 1., 0., 1664.469, 
  278.388, 2.93, 0., 10719., 459., 31.411, 1.345, 873., 2.558, 
  "samples tested", 53.7, 341250., 3.404, 37.3, 14.431, 9.207, 46482.958, 
  0.2, 117.992, 5.31, 14.3, 15.2, "", 2.91, 82.99}, 
 {"ISL", "Europe", "Iceland", "2020-03-24", 588., 20., 2., 1., 1723.077, 
  58.608, 5.861, 2.93, 11686., 967., 34.245, 2.834, 811., 2.377, 
  "samples tested", 53.7, 341250., 3.404, 37.3, 14.431, 9.207, 46482.958, 
  0.2, 117.992, 5.31, 14.3, 15.2, "", 2.91, 82.99}, 
 {"ISL", "Europe", "Iceland", "2020-03-25", 648., 60., 2., 0., 1898.901, 
  175.824, 5.861, 0., 12574., 888., 36.847, 2.602, 677., 1.984, 
  "samples tested", 53.7, 341250., 3.404, 37.3, 14.431, 9.207, 46482.958, 
  0.2, 117.992, 5.31, 14.3, 15.2, "", 2.91, 82.99}, 
 {"ISL", "Europe", "Iceland", "2020-03-26", 737., 89., 2., 0., 2159.707, 
  260.806, 5.861, 0., 13572., 998., 39.771, 2.925, 632., 1.852, 
  "samples tested", 53.7, 341250., 3.404, 37.3, 14.431, 9.207, 46482.958, 
  0.2, 117.992, 5.31, 14.3, 15.2, "", 2.91, 82.99}, 
 {"ISL", "Europe", "Iceland", "2020-03-27", 802., 65., 2., 0., 2350.183, 
  190.476, 5.861, 0., 14594., 1022., 42.766, 2.995, 695., 2.037, 
  "samples tested", 53.7, 341250., 3.404, 37.3, 14.431, 9.207, 46482.958, 
  0.2, 117.992, 5.31, 14.3, 15.2, "", 2.91, 82.99}, 
 {"ISL", "Europe", "Iceland", "2020-03-28", 890., 88., 2., 0., 2608.059, 
  257.875, 5.861, 0., 15443., 849., 45.254, 2.488, 767., 2.248, 
  "samples tested", 53.7, 341250., 3.404, 37.3, 14.431, 9.207, 46482.958, 
  0.2, 117.992, 5.31, 14.3, 15.2, "", 2.91, 82.99}, 
 {"ISL", "Europe", "Iceland", "2020-03-29", 963., 73., 2., 0., 2821.978, 
  213.919, 5.861, 0., 16443., 1000., 48.185, 2.93, 883., 2.588, 
  "samples tested", 53.7, 341250., 3.404, 37.3, 14.431, 9.207, 46482.958, 
  0.2, 117.992, 5.31, 14.3, 15.2, "", 2.91, 82.99}, 
 {"ISL", "Europe", "Iceland", "2020-03-30", 1020., 57., 2., 0., 2989.011, 
  167.033, 5.861, 0., 17863., 1420., 52.346, 4.161, 1021., 2.992, 
  "samples tested", 53.7, 341250., 3.404, 37.3, 14.431, 9.207, 46482.958, 
  0.2, 117.992, 5.31, 14.3, 15.2, "", 2.91, 82.99}, 
 {"ISL", "Europe", "Iceland", "2020-03-31", 1086., 66., 2., 0., 3182.418, 
  193.407, 5.861, 0., 19475., 1612., 57.07, 4.724, 1113., 3.262, 
  "samples tested", 53.7, 341250., 3.404, 37.3, 14.431, 9.207, 46482.958, 
  0.2, 117.992, 5.31, 14.3, 15.2, "", 2.91, 82.99}, 
 {"ISL", "Europe", "Iceland", "2020-04-01", 1135., 49., 2., 0., 3326.007, 
  143.59, 5.861, 0., 20889., 1414., 61.213, 4.144, 1188., 3.481, 
  "samples tested", 53.7, 341250., 3.404, 37.3, 14.431, 9.207, 46482.958, 
  0.2, 117.992, 5.31, 14.3, 15.2, "", 2.91, 82.99}, 
 {"ISL", "Europe", "Iceland", "2020-04-02", 1220., 85., 2., 0., 3575.092, 
  249.084, 5.861, 0., 22154., 1265., 64.92, 3.707, 1226., 3.593, 
  "samples tested", 53.7, 341250., 3.404, 37.3, 14.431, 9.207, 46482.958, 
  0.2, 117.992, 5.31, 14.3, 15.2, "", 2.91, 82.99}, 
 {"ISL", "Europe", "Iceland", "2020-04-03", 1319., 99., 4., 2., 3865.201, 
  290.11, 11.722, 5.861, 23599., 1445., 69.155, 4.234, 1286., 3.768, 
  "samples tested", 53.7, 341250., 3.404, 37.3, 14.431, 9.207, 46482.958, 
  0.2, 117.992, 5.31, 14.3, 15.2, "", 2.91, 82.99}, 
 {"ISL", "Europe", "Iceland", "2020-04-04", 1364., 45., 4., 0., 3997.07, 
  131.868, 11.722, 0., 25353., 1754., 74.295, 5.14, 1416., 4.149, 
  "samples tested", 53.7, 341250., 3.404, 37.3, 14.431, 9.207, 46482.958, 
  0.2, 117.992, 5.31, 14.3, 15.2, "", 2.91, 82.99}, 
 {"ISL", "Europe", "Iceland", "2020-04-05", 1417., 53., 4., 0., 4152.381, 
  155.311, 11.722, 0., 27839., 2486., 81.579, 7.285, 1628., 4.771, 
  "samples tested", 53.7, 341250., 3.404, 37.3, 14.431, 9.207, 46482.958, 
  0.2, 117.992, 5.31, 14.3, 15.2, "", 2.91, 82.99}, 
 {"ISL", "Europe", "Iceland", "2020-04-06", 1486., 69., 4., 0., 4354.579, 
  202.198, 11.722, 0., 28951., 1112., 84.838, 3.259, 1584., 4.642, 
  "samples tested", 53.7, 341250., 3.404, 37.3, 14.431, 9.207, 46482.958, 
  0.2, 117.992, 5.31, 14.3, 15.2, "", 2.91, 82.99}, 
 {"ISL", "Europe", "Iceland", "2020-04-07", 1562., 76., 6., 2., 4577.289, 
  222.711, 17.582, 5.861, 30906., 1955., 90.567, 5.729, 1633., 4.785, 
  "samples tested", 53.7, 341250., 3.404, 37.3, 14.431, 9.207, 46482.958, 
  0.2, 117.992, 5.31, 14.3, 15.2, "", 2.91, 82.99}, 
 {"ISL", "Europe", "Iceland", "2020-04-08", 1586., 24., 6., 0., 4647.619, 
  70.33, 17.582, 0., 32582., 1676., 95.478, 4.911, 1670., 4.894, 
  "samples tested", 53.7, 341250., 3.404, 37.3, 14.431, 9.207, 46482.958, 
  0.2, 117.992, 5.31, 14.3, 15.2, "", 2.91, 82.99}, 
 {"ISL", "Europe", "Iceland", "2020-04-09", 1616., 30., 6., 0., 4735.531, 
  87.912, 17.582, 0., 34084., 1502., 99.88, 4.401, 1704., 4.993, 
  "samples tested", 53.7, 341250., 3.404, 37.3, 14.431, 9.207, 46482.958, 
  0.2, 117.992, 5.31, 14.3, 15.2, "", 2.91, 82.99}, 
 {"ISL", "Europe", "Iceland", "2020-04-10", 1648., 32., 6., 0., 4829.304, 
  93.773, 17.582, 0., 34594., 510., 101.374, 1.495, 1571., 4.604, 
  "samples tested", 53.7, 341250., 3.404, 37.3, 14.431, 9.207, 46482.958, 
  0.2, 117.992, 5.31, 14.3, 15.2, "", 2.91, 82.99}, 
 {"ISL", "Europe", "Iceland", "2020-04-11", 1675., 27., 7., 1., 4908.425, 
  79.121, 20.513, 2.93, 35212., 618., 103.185, 1.811, 1408., 4.126, 
  "samples tested", 53.7, 341250., 3.404, 37.3, 14.431, 9.207, 46482.958, 
  0.2, 117.992, 5.31, 14.3, 15.2, "", 2.91, 82.99}, 
 {"ISL", "Europe", "Iceland", "2020-04-12", 1689., 14., 8., 1., 4949.451, 
  41.026, 23.443, 2.93, 35447., 235., 103.874, 0.689, 1087., 3.185, 
  "samples tested", 53.7, 341250., 3.404, 37.3, 14.431, 9.207, 46482.958, 
  0.2, 117.992, 5.31, 14.3, 15.2, "", 2.91, 82.99}, 
 {"ISL", "Europe", "Iceland", "2020-04-13", 1701., 12., 8., 0., 4984.615, 
  35.165, 23.443, 0., 36298., 851., 106.368, 2.494, 1050., 3.077, 
  "samples tested", 53.7, 341250., 3.404, 37.3, 14.431, 9.207, 46482.958, 
  0.2, 117.992, 5.31, 14.3, 15.2, "", 2.91, 82.99}, 
 {"ISL", "Europe", "Iceland", "2020-04-14", 1711., 10., 8., 0., 5013.919, 
  29.304, 23.443, 0., 37345., 1047., 109.436, 3.068, 920., 2.696, 
  "samples tested", 53.7, 341250., 3.404, 37.3, 14.431, 9.207, 46482.958, 
  0.2, 117.992, 5.31, 14.3, 15.2, "", 2.91, 82.99}, 
 {"ISL", "Europe", "Iceland", "2020-04-15", 1720., 9., 8., 0., 5040.293, 
  26.374, 23.443, 0., 38163., 818., 111.833, 2.397, 797., 2.336, 
  "samples tested", 53.7, 341250., 3.404, 37.3, 14.431, 9.207, 46482.958, 
  0.2, 117.992, 5.31, 14.3, 15.2, "", 2.91, 82.99}, 
 {"ISL", "Europe", "Iceland", "2020-04-16", 1727., 7., 8., 0., 5060.806, 
  20.513, 23.443, 0., 39495., 1332., 115.736, 3.903, 773., 2.265, 
  "samples tested", 53.7, 341250., 3.404, 37.3, 14.431, 9.207, 46482.958, 
  0.2, 117.992, 5.31, 14.3, 15.2, "", 2.91, 82.99}, 
 {"ISL", "Europe", "Iceland", "2020-04-17", 1739., 12., 8., 0., 5095.971, 
  35.165, 23.443, 0., 41050., 1555., 120.293, 4.557, 922., 2.702, 
  "samples tested", 53.7, 341250., 3.404, 37.3, 14.431, 9.207, 46482.958, 
  0.2, 117.992, 5.31, 14.3, 15.2, "", 2.91, 82.99}, 
 {"ISL", "Europe", "Iceland", "2020-04-18", 1754., 15., 8., 0., 5139.927, 
  43.956, 23.443, 0., 42721., 1671., 125.19, 4.897, 1073., 3.144, 
  "samples tested", 53.7, 341250., 3.404, 37.3, 14.431, 9.207, 46482.958, 
  0.2, 117.992, 5.31, 14.3, 15.2, "", 2.91, 82.99}, 
 {"ISL", "Europe", "Iceland", "2020-04-19", 1760., 6., 9., 1., 5157.509, 
  17.582, 26.374, 2.93, 43102., 381., 126.306, 1.116, 1094., 3.206, 
  "samples tested", 53.7, 341250., 3.404, 37.3, 14.431, 9.207, 46482.958, 
  0.2, 117.992, 5.31, 14.3, 15.2, "", 2.91, 82.99}, 
 {"ISL", "Europe", "Iceland", "2020-04-20", 1771., 11., 9., 0., 5189.744, 
  32.234, 26.374, 0., 43790., 688., 128.322, 2.016, 1070., 3.136, 
  "samples tested", 53.7, 341250., 3.404, 37.3, 14.431, 9.207, 46482.958, 
  0.2, 117.992, 5.31, 14.3, 15.2, "", 2.91, 82.99}, 
 {"ISL", "Europe", "Iceland", "2020-04-21", 1773., 2., 10., 1., 5195.604, 
  5.861, 29.304, 2.93, 44427., 637., 130.189, 1.867, 1012., 2.966, 
  "samples tested", 53.7, 341250., 3.404, 37.3, 14.431, 9.207, 46482.958, 
  0.2, 117.992, 5.31, 14.3, 15.2, "", 2.91, 82.99}, 
 {"ISL", "Europe", "Iceland", "2020-04-22", 1778., 5., 10., 0., 5210.256, 
  14.652, 29.304, 0., 45052., 625., 132.021, 1.832, 984., 2.884, 
  "samples tested", 53.7, 341250., 3.404, 37.3, 14.431, 9.207, 46482.958, 
  0.2, 117.992, 5.31, 14.3, 15.2, "", 2.91, 82.99}, 
 {"ISL", "Europe", "Iceland", "2020-04-23", 1785., 7., 10., 0., 5230.769, 
  20.513, 29.304, 0., 45245., 193., 132.586, 0.566, 821., 2.406, 
  "samples tested", 53.7, 341250., 3.404, 37.3, 14.431, 9.207, 46482.958, 
  0.2, 117.992, 5.31, 14.3, 15.2, "", 2.91, 82.99}, 
 {"ISL", "Europe", "Iceland", "2020-04-24", 1789., 4., 10., 0., 5242.491, 
  11.722, 29.304, 0., 45930., 685., 134.593, 2.007, 697., 2.042, 
  "samples tested", 53.7, 341250., 3.404, 37.3, 14.431, 9.207, 46482.958, 
  0.2, 117.992, 5.31, 14.3, 15.2, "", 2.91, 82.99}, 
 {"ISL", "Europe", "Iceland", "2020-04-25", 1789., 0., 10., 0., 5242.491, 0., 
  29.304, 0., 46311., 381., 135.71, 1.116, 513., 1.503, "samples tested", 
  53.7, 341250., 3.404, 37.3, 14.431, 9.207, 46482.958, 0.2, 117.992, 5.31, 
  14.3, 15.2, "", 2.91, 82.99}, {"ISL", "Europe", "Iceland", "2020-04-26", 
  1790., 1., 10., 0., 5245.421, 2.93, 29.304, 0., 46336., 25., 135.783, 
  0.073, 462., 1.354, "samples tested", 53.7, 341250., 3.404, 37.3, 14.431, 
  9.207, 46482.958, 0.2, 117.992, 5.31, 14.3, 15.2, "", 2.91, 82.99}, 
 {"ISL", "Europe", "Iceland", "2020-04-27", 1792., 2., 10., 0., 5251.282, 
  5.861, 29.304, 0., 47024., 688., 137.799, 2.016, 462., 1.354, 
  "samples tested", 53.7, 341250., 3.404, 37.3, 14.431, 9.207, 46482.958, 
  0.2, 117.992, 5.31, 14.3, 15.2, "", 2.91, 82.99}, 
 {"ISL", "Europe", "Iceland", "2020-04-28", 1792., 0., 10., 0., 5251.282, 0., 
  29.304, 0., 47532., 508., 139.288, 1.489, 444., 1.301, "samples tested", 
  53.7, 341250., 3.404, 37.3, 14.431, 9.207, 46482.958, 0.2, 117.992, 5.31, 
  14.3, 15.2, "", 2.91, 82.99}, {"ISL", "Europe", "Iceland", "2020-04-29", 
  1795., 3., 10., 0., 5260.073, 8.791, 29.304, 0., 48372., 840., 141.749, 
  2.462, 474., 1.389, "samples tested", 53.7, 341250., 3.404, 37.3, 14.431, 
  9.207, 46482.958, 0.2, 117.992, 5.31, 14.3, 15.2, "", 2.91, 82.99}, 
 {"ISL", "Europe", "Iceland", "2020-04-30", 1797., 2., 10., 0., 5265.934, 
  5.861, 29.304, 0., 49094., 722., 143.865, 2.116, 550., 1.612, 
  "samples tested", 53.7, 341250., 3.404, 37.3, 14.431, 9.207, 46482.958, 
  0.2, 117.992, 5.31, 14.3, 15.2, "", 2.91, 82.99}, 
 {"ISL", "Europe", "Iceland", "2020-05-01", 1797., 0., 10., 0., 5265.934, 0., 
  29.304, 0., 49961., 867., 146.406, 2.541, 576., 1.688, "samples tested", 
  53.7, 341250., 3.404, 37.3, 14.431, 9.207, 46482.958, 0.2, 117.992, 5.31, 
  14.3, 15.2, "", 2.91, 82.99}, {"ISL", "Europe", "Iceland", "2020-05-02", 
  1798., 1., 10., 0., 5268.864, 2.93, 29.304, 0., 50365., 404., 147.59, 
  1.184, 579., 1.697, "samples tested", 53.7, 341250., 3.404, 37.3, 14.431, 
  9.207, 46482.958, 0.2, 117.992, 5.31, 14.3, 15.2, "", 2.91, 82.99}, 
 {"ISL", "Europe", "Iceland", "2020-05-03", 1798., 0., 10., 0., 5268.864, 0., 
  29.304, 0., 50436., 71., 147.798, 0.208, 586., 1.717, "samples tested", 
  53.7, 341250., 3.404, 37.3, 14.431, 9.207, 46482.958, 0.2, 117.992, 5.31, 
  14.3, 15.2, "", 2.91, 82.99}, {"ISL", "Europe", "Iceland", "2020-05-04", 
  1799., 1., 10., 0., 5271.795, 2.93, 29.304, 0., 51304., 868., 150.341, 
  2.544, 611., 1.79, "samples tested", 50., 341250., 3.404, 37.3, 14.431, 
  9.207, 46482.958, 0.2, 117.992, 5.31, 14.3, 15.2, "", 2.91, 82.99}, 
 {"ISL", "Europe", "Iceland", "2020-05-05", 1799., 0., 10., 0., 5271.795, 0., 
  29.304, 0., 51622., 318., 151.273, 0.932, 584., 1.711, "samples tested", 
  50., 341250., 3.404, 37.3, 14.431, 9.207, 46482.958, 0.2, 117.992, 5.31, 
  14.3, 15.2, "", 2.91, 82.99}, {"ISL", "Europe", "Iceland", "2020-05-06", 
  1799., 0., 10., 0., 5271.795, 0., 29.304, 0., 52242., 620., 153.09, 1.817, 
  553., 1.621, "samples tested", 50., 341250., 3.404, 37.3, 14.431, 9.207, 
  46482.958, 0.2, 117.992, 5.31, 14.3, 15.2, "", 2.91, 82.99}, 
 {"ISL", "Europe", "Iceland", "2020-05-07", 1799., 0., 10., 0., 5271.795, 0., 
  29.304, 0., 52704., 462., 154.444, 1.354, 516., 1.512, "samples tested", 
  50., 341250., 3.404, 37.3, 14.431, 9.207, 46482.958, 0.2, 117.992, 5.31, 
  14.3, 15.2, "", 2.91, 82.99}, {"ISL", "Europe", "Iceland", "2020-05-08", 
  1801., 2., 10., 0., 5277.656, 5.861, 29.304, 0., 53219., 515., 155.953, 
  1.509, 465., 1.363, "samples tested", 50., 341250., 3.404, 37.3, 14.431, 
  9.207, 46482.958, 0.2, 117.992, 5.31, 14.3, 15.2, "", 2.91, 82.99}, 
 {"ISL", "Europe", "Iceland", "2020-05-09", 1801., 0., 10., 0., 5277.656, 0., 
  29.304, 0., 54154., 935., 158.693, 2.74, 541., 1.585, "samples tested", 
  50., 341250., 3.404, 37.3, 14.431, 9.207, 46482.958, 0.2, 117.992, 5.31, 
  14.3, 15.2, "", 2.91, 82.99}, {"ISL", "Europe", "Iceland", "2020-05-10", 
  1801., 0., 10., 0., 5277.656, 0., 29.304, 0., 54172., 18., 158.746, 0.053, 
  534., 1.565, "samples tested", 50., 341250., 3.404, 37.3, 14.431, 9.207, 
  46482.958, 0.2, 117.992, 5.31, 14.3, 15.2, "", 2.91, 82.99}, 
 {"ISL", "Europe", "Iceland", "2020-05-11", 1801., 0., 10., 0., 5277.656, 0., 
  29.304, 0., 54750., 578., 160.44, 1.694, 492., 1.442, "samples tested", 
  50., 341250., 3.404, 37.3, 14.431, 9.207, 46482.958, 0.2, 117.992, 5.31, 
  14.3, 15.2, "", 2.91, 82.99}, {"ISL", "Europe", "Iceland", "2020-05-12", 
  1801., 0., 10., 0., 5277.656, 0., 29.304, 0., 55034., 284., 161.272, 0.832, 
  487., 1.427, "samples tested", 50., 341250., 3.404, 37.3, 14.431, 9.207, 
  46482.958, 0.2, 117.992, 5.31, 14.3, 15.2, "", 2.91, 82.99}, 
 {"ISL", "Europe", "Iceland", "2020-05-13", 1801., 0., 10., 0., 5277.656, 0., 
  29.304, 0., 55585., 551., 162.886, 1.615, 478., 1.401, "samples tested", 
  50., 341250., 3.404, 37.3, 14.431, 9.207, 46482.958, 0.2, 117.992, 5.31, 
  14.3, 15.2, "", 2.91, 82.99}, {"ISL", "Europe", "Iceland", "2020-05-14", 
  1802., 1., 10., 0., 5280.586, 2.93, 29.304, 0., 56178., 593., 164.624, 
  1.738, 496., 1.453, "samples tested", 50., 341250., 3.404, 37.3, 14.431, 
  9.207, 46482.958, 0.2, 117.992, 5.31, 14.3, 15.2, "", 2.91, 82.99}, 
 {"ISL", "Europe", "Iceland", "2020-05-15", 1802., 0., 10., 0., 5280.586, 0., 
  29.304, 0., 56701., 523., 166.157, 1.533, 497., 1.456, "samples tested", 
  50., 341250., 3.404, 37.3, 14.431, 9.207, 46482.958, 0.2, 117.992, 5.31, 
  14.3, 15.2, "", 2.91, 82.99}, {"ISL", "Europe", "Iceland", "2020-05-16", 
  1802., 0., 10., 0., 5280.586, 0., 29.304, 0., 56834., 133., 166.547, 0.39, 
  383., 1.122, "samples tested", 50., 341250., 3.404, 37.3, 14.431, 9.207, 
  46482.958, 0.2, 117.992, 5.31, 14.3, 15.2, "", 2.91, 82.99}, 
 {"ISL", "Europe", "Iceland", "2020-05-17", 1802., 0., 10., 0., 5280.586, 0., 
  29.304, 0., 56841., 7., 166.567, 0.021, 381., 1.116, "samples tested", 50., 
  341250., 3.404, 37.3, 14.431, 9.207, 46482.958, 0.2, 117.992, 5.31, 14.3, 
  15.2, "", 2.91, 82.99}, {"ISL", "Europe", "Iceland", "2020-05-18", 1802., 
  0., 10., 0., 5280.586, 0., 29.304, 0., 57146., 305., 167.461, 0.894, 342., 
  1.002, "samples tested", 50., 341250., 3.404, 37.3, 14.431, 9.207, 
  46482.958, 0.2, 117.992, 5.31, 14.3, 15.2, "", 2.91, 82.99}, 
 {"ISL", "Europe", "Iceland", "2020-05-19", 1802., 0., 10., 0., 5280.586, 0., 
  29.304, 0., 57587., 441., 168.753, 1.292, 365., 1.07, "samples tested", 
  50., 341250., 3.404, 37.3, 14.431, 9.207, 46482.958, 0.2, 117.992, 5.31, 
  14.3, 15.2, "", 2.91, 82.99}, {"ISL", "Europe", "Iceland", "2020-05-20", 
  1802., 0., 10., 0., 5280.586, 0., 29.304, 0., 58184., 597., 170.503, 1.749, 
  371., 1.087, "samples tested", 50., 341250., 3.404, 37.3, 14.431, 9.207, 
  46482.958, 0.2, 117.992, 5.31, 14.3, 15.2, "", 2.91, 82.99}, 
 {"ISL", "Europe", "Iceland", "2020-05-21", 1803., 1., 10., 0., 5283.516, 
  2.93, 29.304, 0., 58254., 70., 170.708, 0.205, 297., 0.87, 
  "samples tested", 50., 341250., 3.404, 37.3, 14.431, 9.207, 46482.958, 0.2, 
  117.992, 5.31, 14.3, 15.2, "", 2.91, 82.99}, 
 {"ISL", "Europe", "Iceland", "2020-05-22", 1803., 0., 10., 0., 5283.516, 0., 
  29.304, 0., 58745., 491., 172.147, 1.439, 292., 0.856, "samples tested", 
  50., 341250., 3.404, 37.3, 14.431, 9.207, 46482.958, 0.2, 117.992, 5.31, 
  14.3, 15.2, "", 2.91, 82.99}, {"ISL", "Europe", "Iceland", "2020-05-23", 
  1803., 0., 10., 0., 5283.516, 0., 29.304, 0., 58803., 58., 172.316, 0.17, 
  281., 0.823, "samples tested", 50., 341250., 3.404, 37.3, 14.431, 9.207, 
  46482.958, 0.2, 117.992, 5.31, 14.3, 15.2, "", 2.91, 82.99}, 
 {"ISL", "Europe", "Iceland", "2020-05-24", 1804., 1., 10., 0., 5286.447, 
  2.93, 29.304, 0., 58815., 12., 172.352, 0.035, 282., 0.826, 
  "samples tested", 50., 341250., 3.404, 37.3, 14.431, 9.207, 46482.958, 0.2, 
  117.992, 5.31, 14.3, 15.2, "", 2.91, 82.99}, 
 {"ISL", "Europe", "Iceland", "2020-05-25", 1804., 0., 10., 0., 5286.447, 0., 
  29.304, 0., 59046., 231., 173.029, 0.677, 271., 0.794, "samples tested", 
  39.81, 341250., 3.404, 37.3, 14.431, 9.207, 46482.958, 0.2, 117.992, 5.31, 
  14.3, 15.2, "", 2.91, 82.99}, {"ISL", "Europe", "Iceland", "2020-05-26", 
  1804., 0., 10., 0., 5286.447, 0., 29.304, 0., 59572., 526., 174.57, 1.541, 
  284., 0.832, "samples tested", 39.81, 341250., 3.404, 37.3, 14.431, 9.207, 
  46482.958, 0.2, 117.992, 5.31, 14.3, 15.2, "", 2.91, 82.99}, 
 {"ISL", "Europe", "Iceland", "2020-05-27", 1804., 0., 10., 0., 5286.447, 0., 
  29.304, 0., 60100., 528., 176.117, 1.547, 274., 0.803, "samples tested", 
  39.81, 341250., 3.404, 37.3, 14.431, 9.207, 46482.958, 0.2, 117.992, 5.31, 
  14.3, 15.2, "", 2.91, 82.99}, {"ISL", "Europe", "Iceland", "2020-05-28", 
  1805., 1., 10., 0., 5289.377, 2.93, 29.304, 0., 60450., 350., 177.143, 
  1.026, 314., 0.92, "samples tested", 39.81, 341250., 3.404, 37.3, 14.431, 
  9.207, 46482.958, 0.2, 117.992, 5.31, 14.3, 15.2, "", 2.91, 82.99}, 
 {"ISL", "Europe", "Iceland", "2020-05-29", 1805., 0., 10., 0., 5289.377, 0., 
  29.304, 0., 60984., 534., 178.708, 1.565, 320., 0.938, "samples tested", 
  39.81, 341250., 3.404, 37.3, 14.431, 9.207, 46482.958, 0.2, 117.992, 5.31, 
  14.3, 15.2, "", 2.91, 82.99}, {"ISL", "Europe", "Iceland", "2020-05-30", 
  1805., 0., 10., 0., 5289.377, 0., 29.304, 0., 61081., 97., 178.992, 0.284, 
  325., 0.952, "samples tested", 39.81, 341250., 3.404, 37.3, 14.431, 9.207, 
  46482.958, 0.2, 117.992, 5.31, 14.3, 15.2, "", 2.91, 82.99}, 
 {"ISL", "Europe", "Iceland", "2020-05-31", 1806., 1., 10., 0., 5292.308, 
  2.93, 29.304, 0., 61097., 16., 179.039, 0.047, 326., 0.955, 
  "samples tested", 39.81, 341250., 3.404, 37.3, 14.431, 9.207, 46482.958, 
  0.2, 117.992, 5.31, 14.3, 15.2, "", 2.91, 82.99}, 
 {"ISL", "Europe", "Iceland", "2020-06-01", 1806., 0., 10., 0., 5292.308, 0., 
  29.304, 0., 61115., 18., 179.092, 0.053, 296., 0.867, "samples tested", 
  39.81, 341250., 3.404, 37.3, 14.431, 9.207, 46482.958, 0.2, 117.992, 5.31, 
  14.3, 15.2, "", 2.91, 82.99}, {"ISL", "Europe", "Iceland", "2020-06-02", 
  1806., 0., 10., 0., 5292.308, 0., 29.304, 0., 61314., 199., 179.675, 0.583, 
  249., 0.73, "samples tested", 39.81, 341250., 3.404, 37.3, 14.431, 9.207, 
  46482.958, 0.2, 117.992, 5.31, 14.3, 15.2, "", 2.91, 82.99}, 
 {"ISL", "Europe", "Iceland", "2020-06-03", 1806., 0., 10., 0., 5292.308, 0., 
  29.304, 0., 61639., 325., 180.627, 0.952, 220., 0.645, "samples tested", 
  39.81, 341250., 3.404, 37.3, 14.431, 9.207, 46482.958, 0.2, 117.992, 5.31, 
  14.3, 15.2, "", 2.91, 82.99}, {"ISL", "Europe", "Iceland", "2020-06-04", 
  1806., 0., 10., 0., 5292.308, 0., 29.304, 0., 62189., 550., 182.239, 1.612, 
  248., 0.727, "samples tested", 39.81, 341250., 3.404, 37.3, 14.431, 9.207, 
  46482.958, 0.2, 117.992, 5.31, 14.3, 15.2, "", 2.91, 82.99}, 
 {"ISL", "Europe", "Iceland", "2020-06-05", 1806., 0., 10., 0., 5292.308, 0., 
  29.304, 0., 62727., 538., 183.815, 1.577, 249., 0.73, "samples tested", 
  39.81, 341250., 3.404, 37.3, 14.431, 9.207, 46482.958, 0.2, 117.992, 5.31, 
  14.3, 15.2, "", 2.91, 82.99}, {"ISL", "Europe", "Iceland", "2020-06-06", 
  1806., 0., 10., 0., 5292.308, 0., 29.304, 0., 62754., 27., 183.895, 0.079, 
  239., 0.7, "samples tested", 39.81, 341250., 3.404, 37.3, 14.431, 9.207, 
  46482.958, 0.2, 117.992, 5.31, 14.3, 15.2, "", 2.91, 82.99}, 
 {"ISL", "Europe", "Iceland", "2020-06-07", 1806., 0., 10., 0., 5292.308, 0., 
  29.304, 0., 62761., 7., 183.915, 0.021, 238., 0.697, "samples tested", 
  39.81, 341250., 3.404, 37.3, 14.431, 9.207, 46482.958, 0.2, 117.992, 5.31, 
  14.3, 15.2, "", 2.91, 82.99}, {"ISL", "Europe", "Iceland", "2020-06-08", 
  1807., 1., 10., 0., 5295.238, 2.93, 29.304, 0., 62829., 68., 184.114, 
  0.199, 245., 0.718, "samples tested", 39.81, 341250., 3.404, 37.3, 14.431, 
  9.207, 46482.958, 0.2, 117.992, 5.31, 14.3, 15.2, "", 2.91, 82.99}, 
 {"ISL", "Europe", "Iceland", "2020-06-09", 1807., 0., 10., 0., 5295.238, 0., 
  29.304, 0., 62870., 41., 184.234, 0.12, 222., 0.651, "samples tested", 
  39.81, 341250., 3.404, 37.3, 14.431, 9.207, 46482.958, 0.2, 117.992, 5.31, 
  14.3, 15.2, "", 2.91, 82.99}, {"ISL", "Europe", "Iceland", "2020-06-10", 
  1807., 0., 10., 0., 5295.238, 0., 29.304, 0., 62935., 65., 184.425, 0.19, 
  185., 0.542, "samples tested", 39.81, 341250., 3.404, 37.3, 14.431, 9.207, 
  46482.958, 0.2, 117.992, 5.31, 14.3, 15.2, "", 2.91, 82.99}, 
 {"ISL", "Europe", "Iceland", "2020-06-11", 1807., 0., 10., 0., 5295.238, 0., 
  29.304, 0., 63004., 69., 184.627, 0.202, 116., 0.34, "samples tested", 
  39.81, 341250., 3.404, 37.3, 14.431, 9.207, 46482.958, 0.2, 117.992, 5.31, 
  14.3, 15.2, "", 2.91, 82.99}, {"ISL", "Europe", "Iceland", "2020-06-12", 
  1807., 0., 10., 0., 5295.238, 0., 29.304, 0., 63083., 79., 184.859, 0.232, 
  51., 0.149, "samples tested", 39.81, 341250., 3.404, 37.3, 14.431, 9.207, 
  46482.958, 0.2, 117.992, 5.31, 14.3, 15.2, "", 2.91, 82.99}, 
 {"ISL", "Europe", "Iceland", "2020-06-13", 1807., 0., 10., 0., 5295.238, 0., 
  29.304, 0., 63143., 60., 185.034, 0.176, 56., 0.164, "samples tested", 
  39.81, 341250., 3.404, 37.3, 14.431, 9.207, 46482.958, 0.2, 117.992, 5.31, 
  14.3, 15.2, "", 2.91, 82.99}, {"ISL", "Europe", "Iceland", "2020-06-14", 
  1808., 1., 10., 0., 5298.168, 2.93, 29.304, 0., "", "", "", "", "", "", "", 
  39.81, 341250., 3.404, 37.3, 14.431, 9.207, 46482.958, 0.2, 117.992, 5.31, 
  14.3, 15.2, "", 2.91, 82.99}, {"ISL", "Europe", "Iceland", "2020-06-15", 
  1810., 2., 10., 0., 5304.029, 5.861, 29.304, 0., "", "", "", "", "", "", 
  "", 34.26, 341250., 3.404, 37.3, 14.431, 9.207, 46482.958, 0.2, 117.992, 
  5.31, 14.3, 15.2, "", 2.91, 82.99}, {"ISL", "Europe", "Iceland", 
  "2020-06-16", 1810., 0., 10., 0., 5304.029, 0., 29.304, 0., "", "", "", "", 
  "", "", "", 34.26, 341250., 3.404, 37.3, 14.431, 9.207, 46482.958, 0.2, 
  117.992, 5.31, 14.3, 15.2, "", 2.91, 82.99}, 
 {"ISL", "Europe", "Iceland", "2020-06-17", 1812., 2., 10., 0., 5309.89, 
  5.861, 29.304, 0., "", "", "", "", "", "", "", 34.26, 341250., 3.404, 37.3, 
  14.431, 9.207, 46482.958, 0.2, 117.992, 5.31, 14.3, 15.2, "", 2.91, 82.99}, 
 {"ISL", "Europe", "Iceland", "2020-06-18", 1815., 3., 10., 0., 5318.681, 
  8.791, 29.304, 0., "", "", "", "", "", "", "", 34.26, 341250., 3.404, 37.3, 
  14.431, 9.207, 46482.958, 0.2, 117.992, 5.31, 14.3, 15.2, "", 2.91, 82.99}, 
 {"ISL", "Europe", "Iceland", "2020-06-19", 1816., 1., 10., 0., 5321.612, 
  2.93, 29.304, 0., "", "", "", "", "", "", "", 34.26, 341250., 3.404, 37.3, 
  14.431, 9.207, 46482.958, 0.2, 117.992, 5.31, 14.3, 15.2, "", 2.91, 82.99}, 
 {"ISL", "Europe", "Iceland", "2020-06-20", 1819., 3., 10., 0., 5330.403, 
  8.791, 29.304, 0., "", "", "", "", "", "", "", 34.26, 341250., 3.404, 37.3, 
  14.431, 9.207, 46482.958, 0.2, 117.992, 5.31, 14.3, 15.2, "", 2.91, 82.99}, 
 {"ISL", "Europe", "Iceland", "2020-06-21", 1822., 3., 10., 0., 5339.194, 
  8.791, 29.304, 0., "", "", "", "", "", "", "", 34.26, 341250., 3.404, 37.3, 
  14.431, 9.207, 46482.958, 0.2, 117.992, 5.31, 14.3, 15.2, "", 2.91, 82.99}, 
 {"ISL", "Europe", "Iceland", "2020-06-22", 1823., 1., 10., 0., 5342.125, 
  2.93, 29.304, 0., "", "", "", "", "", "", "", 34.26, 341250., 3.404, 37.3, 
  14.431, 9.207, 46482.958, 0.2, 117.992, 5.31, 14.3, 15.2, "", 2.91, 82.99}, 
 {"ISL", "Europe", "Iceland", "2020-06-23", 1823., 0., 10., 0., 5342.125, 0., 
  29.304, 0., "", "", "", "", "", "", "", 34.26, 341250., 3.404, 37.3, 
  14.431, 9.207, 46482.958, 0.2, 117.992, 5.31, 14.3, 15.2, "", 2.91, 82.99}, 
 {"ISL", "Europe", "Iceland", "2020-06-24", 1824., 1., 10., 0., 5345.055, 
  2.93, 29.304, 0., "", "", "", "", "", "", "", 34.26, 341250., 3.404, 37.3, 
  14.431, 9.207, 46482.958, 0.2, 117.992, 5.31, 14.3, 15.2, "", 2.91, 82.99}, 
 {"ISL", "Europe", "Iceland", "2020-06-25", 1827., 3., 10., 0., 5353.846, 
  8.791, 29.304, 0., "", "", "", "", "", "", "", 34.26, 341250., 3.404, 37.3, 
  14.431, 9.207, 46482.958, 0.2, 117.992, 5.31, 14.3, 15.2, "", 2.91, 82.99}, 
 {"ISL", "Europe", "Iceland", "2020-06-26", 1830., 3., 10., 0., 5362.637, 
  8.791, 29.304, 0., "", "", "", "", "", "", "", 34.26, 341250., 3.404, 37.3, 
  14.431, 9.207, 46482.958, 0.2, 117.992, 5.31, 14.3, 15.2, "", 2.91, 82.99}, 
 {"ISL", "Europe", "Iceland", "2020-06-27", 1832., 2., 10., 0., 5368.498, 
  5.861, 29.304, 0., "", "", "", "", "", "", "", 34.26, 341250., 3.404, 37.3, 
  14.431, 9.207, 46482.958, 0.2, 117.992, 5.31, 14.3, 15.2, "", 2.91, 82.99}, 
 {"ISL", "Europe", "Iceland", "2020-06-28", 1836., 4., 10., 0., 5380.22, 
  11.722, 29.304, 0., "", "", "", "", "", "", "", 34.26, 341250., 3.404, 
  37.3, 14.431, 9.207, 46482.958, 0.2, 117.992, 5.31, 14.3, 15.2, "", 2.91, 
  82.99}, {"ISL", "Europe", "Iceland", "2020-06-29", 1838., 2., 10., 0., 
  5386.081, 5.861, 29.304, 0., "", "", "", "", "", "", "", 34.26, 341250., 
  3.404, 37.3, 14.431, 9.207, 46482.958, 0.2, 117.992, 5.31, 14.3, 15.2, "", 
  2.91, 82.99}, {"ISL", "Europe", "Iceland", "2020-06-30", 1840., 2., 10., 
  0., 5391.941, 5.861, 29.304, 0., "", "", "", "", "", "", "", 34.26, 
  341250., 3.404, 37.3, 14.431, 9.207, 46482.958, 0.2, 117.992, 5.31, 14.3, 
  15.2, "", 2.91, 82.99}, {"ISL", "Europe", "Iceland", "2020-07-01", 1842., 
  2., 10., 0., 5397.802, 5.861, 29.304, 0., "", "", "", "", "", "", "", 
  34.26, 341250., 3.404, 37.3, 14.431, 9.207, 46482.958, 0.2, 117.992, 5.31, 
  14.3, 15.2, "", 2.91, 82.99}, {"ISL", "Europe", "Iceland", "2020-07-02", 
  1847., 5., 10., 0., 5412.454, 14.652, 29.304, 0., "", "", "", "", "", "", 
  "", 34.26, 341250., 3.404, 37.3, 14.431, 9.207, 46482.958, 0.2, 117.992, 
  5.31, 14.3, 15.2, "", 2.91, 82.99}, {"ISL", "Europe", "Iceland", 
  "2020-07-03", 1850., 3., 10., 0., 5421.245, 8.791, 29.304, 0., "", "", "", 
  "", "", "", "", "", 341250., 3.404, 37.3, 14.431, 9.207, 46482.958, 0.2, 
  117.992, 5.31, 14.3, 15.2, "", 2.91, 82.99}, 
 {"ISL", "Europe", "Iceland", "2020-07-04", 1855., 5., 10., 0., 5435.897, 
  14.652, 29.304, 0., "", "", "", "", "", "", "", "", 341250., 3.404, 37.3, 
  14.431, 9.207, 46482.958, 0.2, 117.992, 5.31, 14.3, 15.2, "", 2.91, 82.99}, 
 {"ISL", "Europe", "Iceland", "2020-07-05", 1860., 5., 10., 0., 5450.549, 
  14.652, 29.304, 0., "", "", "", "", "", "", "", "", 341250., 3.404, 37.3, 
  14.431, 9.207, 46482.958, 0.2, 117.992, 5.31, 14.3, 15.2, "", 2.91, 82.99}, 
 {"ISL", "Europe", "Iceland", "2020-07-06", 1863., 3., 10., 0., 5459.341, 
  8.791, 29.304, 0., "", "", "", "", "", "", "", "", 341250., 3.404, 37.3, 
  14.431, 9.207, 46482.958, 0.2, 117.992, 5.31, 14.3, 15.2, "", 2.91, 82.99}, 
 {"ISL", "Europe", "Iceland", "2020-07-07", 1866., 3., 10., 0., 5468.132, 
  8.791, 29.304, 0., "", "", "", "", "", "", "", "", 341250., 3.404, 37.3, 
  14.431, 9.207, 46482.958, 0.2, 117.992, 5.31, 14.3, 15.2, "", 2.91, 82.99}, 
 {"ISL", "Europe", "Iceland", "2020-07-08", 1873., 7., 10., 0., 5488.645, 
  20.513, 29.304, 0., "", "", "", "", "", "", "", "", 341250., 3.404, 37.3, 
  14.431, 9.207, 46482.958, 0.2, 117.992, 5.31, 14.3, 15.2, "", 2.91, 82.99}, 
 {"IND", "Asia", "India", "2019-12-31", 0., 0., 0., 0., 0., 0., 0., 0., "", 
  "", "", "", "", "", "", "", 1.380004385*^9, 450.419, 28.2, 5.989, 3.414, 
  6426.674, 21.2, 282.28, 10.39, 1.9, 20.6, 59.55, 0.53, 69.66}, 
 {"IND", "Asia", "India", "2020-01-01", 0., 0., 0., 0., 0., 0., 0., 0., "", 
  "", "", "", "", "", "", 0., 1.380004385*^9, 450.419, 28.2, 5.989, 3.414, 
  6426.674, 21.2, 282.28, 10.39, 1.9, 20.6, 59.55, 0.53, 69.66}, 
 {"IND", "Asia", "India", "2020-01-02", 0., 0., 0., 0., 0., 0., 0., 0., "", 
  "", "", "", "", "", "", 0., 1.380004385*^9, 450.419, 28.2, 5.989, 3.414, 
  6426.674, 21.2, 282.28, 10.39, 1.9, 20.6, 59.55, 0.53, 69.66}, 
 {"IND", "Asia", "India", "2020-01-03", 0., 0., 0., 0., 0., 0., 0., 0., "", 
  "", "", "", "", "", "", 0., 1.380004385*^9, 450.419, 28.2, 5.989, 3.414, 
  6426.674, 21.2, 282.28, 10.39, 1.9, 20.6, 59.55, 0.53, 69.66}, 
 {"IND", "Asia", "India", "2020-01-04", 0., 0., 0., 0., 0., 0., 0., 0., "", 
  "", "", "", "", "", "", 0., 1.380004385*^9, 450.419, 28.2, 5.989, 3.414, 
  6426.674, 21.2, 282.28, 10.39, 1.9, 20.6, 59.55, 0.53, 69.66}, 
 {"IND", "Asia", "India", "2020-01-05", 0., 0., 0., 0., 0., 0., 0., 0., "", 
  "", "", "", "", "", "", 0., 1.380004385*^9, 450.419, 28.2, 5.989, 3.414, 
  6426.674, 21.2, 282.28, 10.39, 1.9, 20.6, 59.55, 0.53, 69.66}, 
 {"IND", "Asia", "India", "2020-01-06", 0., 0., 0., 0., 0., 0., 0., 0., "", 
  "", "", "", "", "", "", 0., 1.380004385*^9, 450.419, 28.2, 5.989, 3.414, 
  6426.674, 21.2, 282.28, 10.39, 1.9, 20.6, 59.55, 0.53, 69.66}, 
 {"IND", "Asia", "India", "2020-01-07", 0., 0., 0., 0., 0., 0., 0., 0., "", 
  "", "", "", "", "", "", 0., 1.380004385*^9, 450.419, 28.2, 5.989, 3.414, 
  6426.674, 21.2, 282.28, 10.39, 1.9, 20.6, 59.55, 0.53, 69.66}, 
 {"IND", "Asia", "India", "2020-01-08", 0., 0., 0., 0., 0., 0., 0., 0., "", 
  "", "", "", "", "", "", 0., 1.380004385*^9, 450.419, 28.2, 5.989, 3.414, 
  6426.674, 21.2, 282.28, 10.39, 1.9, 20.6, 59.55, 0.53, 69.66}, 
 {"IND", "Asia", "India", "2020-01-09", 0., 0., 0., 0., 0., 0., 0., 0., "", 
  "", "", "", "", "", "", 0., 1.380004385*^9, 450.419, 28.2, 5.989, 3.414, 
  6426.674, 21.2, 282.28, 10.39, 1.9, 20.6, 59.55, 0.53, 69.66}, 
 {"IND", "Asia", "India", "2020-01-10", 0., 0., 0., 0., 0., 0., 0., 0., "", 
  "", "", "", "", "", "", 0., 1.380004385*^9, 450.419, 28.2, 5.989, 3.414, 
  6426.674, 21.2, 282.28, 10.39, 1.9, 20.6, 59.55, 0.53, 69.66}, 
 {"IND", "Asia", "India", "2020-01-11", 0., 0., 0., 0., 0., 0., 0., 0., "", 
  "", "", "", "", "", "", 0., 1.380004385*^9, 450.419, 28.2, 5.989, 3.414, 
  6426.674, 21.2, 282.28, 10.39, 1.9, 20.6, 59.55, 0.53, 69.66}, 
 {"IND", "Asia", "India", "2020-01-12", 0., 0., 0., 0., 0., 0., 0., 0., "", 
  "", "", "", "", "", "", 0., 1.380004385*^9, 450.419, 28.2, 5.989, 3.414, 
  6426.674, 21.2, 282.28, 10.39, 1.9, 20.6, 59.55, 0.53, 69.66}, 
 {"IND", "Asia", "India", "2020-01-13", 0., 0., 0., 0., 0., 0., 0., 0., "", 
  "", "", "", "", "", "", 0., 1.380004385*^9, 450.419, 28.2, 5.989, 3.414, 
  6426.674, 21.2, 282.28, 10.39, 1.9, 20.6, 59.55, 0.53, 69.66}, 
 {"IND", "Asia", "India", "2020-01-14", 0., 0., 0., 0., 0., 0., 0., 0., "", 
  "", "", "", "", "", "", 0., 1.380004385*^9, 450.419, 28.2, 5.989, 3.414, 
  6426.674, 21.2, 282.28, 10.39, 1.9, 20.6, 59.55, 0.53, 69.66}, 
 {"IND", "Asia", "India", "2020-01-15", 0., 0., 0., 0., 0., 0., 0., 0., "", 
  "", "", "", "", "", "", 0., 1.380004385*^9, 450.419, 28.2, 5.989, 3.414, 
  6426.674, 21.2, 282.28, 10.39, 1.9, 20.6, 59.55, 0.53, 69.66}, 
 {"IND", "Asia", "India", "2020-01-16", 0., 0., 0., 0., 0., 0., 0., 0., "", 
  "", "", "", "", "", "", 0., 1.380004385*^9, 450.419, 28.2, 5.989, 3.414, 
  6426.674, 21.2, 282.28, 10.39, 1.9, 20.6, 59.55, 0.53, 69.66}, 
 {"IND", "Asia", "India", "2020-01-17", 0., 0., 0., 0., 0., 0., 0., 0., "", 
  "", "", "", "", "", "", 0., 1.380004385*^9, 450.419, 28.2, 5.989, 3.414, 
  6426.674, 21.2, 282.28, 10.39, 1.9, 20.6, 59.55, 0.53, 69.66}, 
 {"IND", "Asia", "India", "2020-01-18", 0., 0., 0., 0., 0., 0., 0., 0., "", 
  "", "", "", "", "", "", 0., 1.380004385*^9, 450.419, 28.2, 5.989, 3.414, 
  6426.674, 21.2, 282.28, 10.39, 1.9, 20.6, 59.55, 0.53, 69.66}, 
 {"IND", "Asia", "India", "2020-01-19", 0., 0., 0., 0., 0., 0., 0., 0., "", 
  "", "", "", "", "", "", 0., 1.380004385*^9, 450.419, 28.2, 5.989, 3.414, 
  6426.674, 21.2, 282.28, 10.39, 1.9, 20.6, 59.55, 0.53, 69.66}, 
 {"IND", "Asia", "India", "2020-01-20", 0., 0., 0., 0., 0., 0., 0., 0., "", 
  "", "", "", "", "", "", 0., 1.380004385*^9, 450.419, 28.2, 5.989, 3.414, 
  6426.674, 21.2, 282.28, 10.39, 1.9, 20.6, 59.55, 0.53, 69.66}, 
 {"IND", "Asia", "India", "2020-01-21", 0., 0., 0., 0., 0., 0., 0., 0., "", 
  "", "", "", "", "", "", 0., 1.380004385*^9, 450.419, 28.2, 5.989, 3.414, 
  6426.674, 21.2, 282.28, 10.39, 1.9, 20.6, 59.55, 0.53, 69.66}, 
 {"IND", "Asia", "India", "2020-01-22", 0., 0., 0., 0., 0., 0., 0., 0., "", 
  "", "", "", "", "", "", 0., 1.380004385*^9, 450.419, 28.2, 5.989, 3.414, 
  6426.674, 21.2, 282.28, 10.39, 1.9, 20.6, 59.55, 0.53, 69.66}, 
 {"IND", "Asia", "India", "2020-01-23", 0., 0., 0., 0., 0., 0., 0., 0., "", 
  "", "", "", "", "", "", 0., 1.380004385*^9, 450.419, 28.2, 5.989, 3.414, 
  6426.674, 21.2, 282.28, 10.39, 1.9, 20.6, 59.55, 0.53, 69.66}, 
 {"IND", "Asia", "India", "2020-01-24", 0., 0., 0., 0., 0., 0., 0., 0., "", 
  "", "", "", "", "", "", 0., 1.380004385*^9, 450.419, 28.2, 5.989, 3.414, 
  6426.674, 21.2, 282.28, 10.39, 1.9, 20.6, 59.55, 0.53, 69.66}, 
 {"IND", "Asia", "India", "2020-01-25", 0., 0., 0., 0., 0., 0., 0., 0., "", 
  "", "", "", "", "", "", 5.56, 1.380004385*^9, 450.419, 28.2, 5.989, 3.414, 
  6426.674, 21.2, 282.28, 10.39, 1.9, 20.6, 59.55, 0.53, 69.66}, 
 {"IND", "Asia", "India", "2020-01-26", 0., 0., 0., 0., 0., 0., 0., 0., "", 
  "", "", "", "", "", "", 10.19, 1.380004385*^9, 450.419, 28.2, 5.989, 3.414, 
  6426.674, 21.2, 282.28, 10.39, 1.9, 20.6, 59.55, 0.53, 69.66}, 
 {"IND", "Asia", "India", "2020-01-27", 0., 0., 0., 0., 0., 0., 0., 0., "", 
  "", "", "", "", "", "", 10.19, 1.380004385*^9, 450.419, 28.2, 5.989, 3.414, 
  6426.674, 21.2, 282.28, 10.39, 1.9, 20.6, 59.55, 0.53, 69.66}, 
 {"IND", "Asia", "India", "2020-01-28", 0., 0., 0., 0., 0., 0., 0., 0., "", 
  "", "", "", "", "", "", 10.19, 1.380004385*^9, 450.419, 28.2, 5.989, 3.414, 
  6426.674, 21.2, 282.28, 10.39, 1.9, 20.6, 59.55, 0.53, 69.66}, 
 {"IND", "Asia", "India", "2020-01-29", 0., 0., 0., 0., 0., 0., 0., 0., "", 
  "", "", "", "", "", "", 10.19, 1.380004385*^9, 450.419, 28.2, 5.989, 3.414, 
  6426.674, 21.2, 282.28, 10.39, 1.9, 20.6, 59.55, 0.53, 69.66}, 
 {"IND", "Asia", "India", "2020-01-30", 1., 1., 0., 0., 0.001, 0.001, 0., 0., 
  "", "", "", "", "", "", "", 10.19, 1.380004385*^9, 450.419, 28.2, 5.989, 
  3.414, 6426.674, 21.2, 282.28, 10.39, 1.9, 20.6, 59.55, 0.53, 69.66}, 
 {"IND", "Asia", "India", "2020-01-31", 1., 0., 0., 0., 0.001, 0., 0., 0., 
  "", "", "", "", "", "", "", 10.19, 1.380004385*^9, 450.419, 28.2, 5.989, 
  3.414, 6426.674, 21.2, 282.28, 10.39, 1.9, 20.6, 59.55, 0.53, 69.66}, 
 {"IND", "Asia", "India", "2020-02-01", 1., 0., 0., 0., 0.001, 0., 0., 0., 
  "", "", "", "", "", "", "", 10.19, 1.380004385*^9, 450.419, 28.2, 5.989, 
  3.414, 6426.674, 21.2, 282.28, 10.39, 1.9, 20.6, 59.55, 0.53, 69.66}, 
 {"IND", "Asia", "India", "2020-02-02", 2., 1., 0., 0., 0.001, 0.001, 0., 0., 
  "", "", "", "", "", "", "", 10.19, 1.380004385*^9, 450.419, 28.2, 5.989, 
  3.414, 6426.674, 21.2, 282.28, 10.39, 1.9, 20.6, 59.55, 0.53, 69.66}, 
 {"IND", "Asia", "India", "2020-02-03", 2., 0., 0., 0., 0.001, 0., 0., 0., 
  "", "", "", "", "", "", "", 10.19, 1.380004385*^9, 450.419, 28.2, 5.989, 
  3.414, 6426.674, 21.2, 282.28, 10.39, 1.9, 20.6, 59.55, 0.53, 69.66}, 
 {"IND", "Asia", "India", "2020-02-04", 3., 1., 0., 0., 0.002, 0.001, 0., 0., 
  "", "", "", "", "", "", "", 10.19, 1.380004385*^9, 450.419, 28.2, 5.989, 
  3.414, 6426.674, 21.2, 282.28, 10.39, 1.9, 20.6, 59.55, 0.53, 69.66}, 
 {"IND", "Asia", "India", "2020-02-05", 3., 0., 0., 0., 0.002, 0., 0., 0., 
  "", "", "", "", "", "", "", 10.19, 1.380004385*^9, 450.419, 28.2, 5.989, 
  3.414, 6426.674, 21.2, 282.28, 10.39, 1.9, 20.6, 59.55, 0.53, 69.66}, 
 {"IND", "Asia", "India", "2020-02-06", 3., 0., 0., 0., 0.002, 0., 0., 0., 
  "", "", "", "", "", "", "", 10.19, 1.380004385*^9, 450.419, 28.2, 5.989, 
  3.414, 6426.674, 21.2, 282.28, 10.39, 1.9, 20.6, 59.55, 0.53, 69.66}, 
 {"IND", "Asia", "India", "2020-02-07", 3., 0., 0., 0., 0.002, 0., 0., 0., 
  "", "", "", "", "", "", "", 10.19, 1.380004385*^9, 450.419, 28.2, 5.989, 
  3.414, 6426.674, 21.2, 282.28, 10.39, 1.9, 20.6, 59.55, 0.53, 69.66}, 
 {"IND", "Asia", "India", "2020-02-08", 3., 0., 0., 0., 0.002, 0., 0., 0., 
  "", "", "", "", "", "", "", 10.19, 1.380004385*^9, 450.419, 28.2, 5.989, 
  3.414, 6426.674, 21.2, 282.28, 10.39, 1.9, 20.6, 59.55, 0.53, 69.66}, 
 {"IND", "Asia", "India", "2020-02-09", 3., 0., 0., 0., 0.002, 0., 0., 0., 
  "", "", "", "", "", "", "", 10.19, 1.380004385*^9, 450.419, 28.2, 5.989, 
  3.414, 6426.674, 21.2, 282.28, 10.39, 1.9, 20.6, 59.55, 0.53, 69.66}, 
 {"IND", "Asia", "India", "2020-02-10", 3., 0., 0., 0., 0.002, 0., 0., 0., 
  "", "", "", "", "", "", "", 10.19, 1.380004385*^9, 450.419, 28.2, 5.989, 
  3.414, 6426.674, 21.2, 282.28, 10.39, 1.9, 20.6, 59.55, 0.53, 69.66}, 
 {"IND", "Asia", "India", "2020-02-11", 3., 0., 0., 0., 0.002, 0., 0., 0., 
  "", "", "", "", "", "", "", 10.19, 1.380004385*^9, 450.419, 28.2, 5.989, 
  3.414, 6426.674, 21.2, 282.28, 10.39, 1.9, 20.6, 59.55, 0.53, 69.66}, 
 {"IND", "Asia", "India", "2020-02-12", 3., 0., 0., 0., 0.002, 0., 0., 0., 
  "", "", "", "", "", "", "", 10.19, 1.380004385*^9, 450.419, 28.2, 5.989, 
  3.414, 6426.674, 21.2, 282.28, 10.39, 1.9, 20.6, 59.55, 0.53, 69.66}, 
 {"IND", "Asia", "India", "2020-02-13", 3., 0., 0., 0., 0.002, 0., 0., 0., 
  "", "", "", "", "", "", "", 10.19, 1.380004385*^9, 450.419, 28.2, 5.989, 
  3.414, 6426.674, 21.2, 282.28, 10.39, 1.9, 20.6, 59.55, 0.53, 69.66}, 
 {"IND", "Asia", "India", "2020-02-14", 3., 0., 0., 0., 0.002, 0., 0., 0., 
  "", "", "", "", "", "", "", 10.19, 1.380004385*^9, 450.419, 28.2, 5.989, 
  3.414, 6426.674, 21.2, 282.28, 10.39, 1.9, 20.6, 59.55, 0.53, 69.66}, 
 {"IND", "Asia", "India", "2020-02-15", 3., 0., 0., 0., 0.002, 0., 0., 0., 
  "", "", "", "", "", "", "", 10.19, 1.380004385*^9, 450.419, 28.2, 5.989, 
  3.414, 6426.674, 21.2, 282.28, 10.39, 1.9, 20.6, 59.55, 0.53, 69.66}, 
 {"IND", "Asia", "India", "2020-02-16", 3., 0., 0., 0., 0.002, 0., 0., 0., 
  "", "", "", "", "", "", "", 10.19, 1.380004385*^9, 450.419, 28.2, 5.989, 
  3.414, 6426.674, 21.2, 282.28, 10.39, 1.9, 20.6, 59.55, 0.53, 69.66}, 
 {"IND", "Asia", "India", "2020-02-17", 3., 0., 0., 0., 0.002, 0., 0., 0., 
  "", "", "", "", "", "", "", 10.19, 1.380004385*^9, 450.419, 28.2, 5.989, 
  3.414, 6426.674, 21.2, 282.28, 10.39, 1.9, 20.6, 59.55, 0.53, 69.66}, 
 {"IND", "Asia", "India", "2020-02-18", 3., 0., 0., 0., 0.002, 0., 0., 0., 
  "", "", "", "", "", "", "", 10.19, 1.380004385*^9, 450.419, 28.2, 5.989, 
  3.414, 6426.674, 21.2, 282.28, 10.39, 1.9, 20.6, 59.55, 0.53, 69.66}, 
 {"IND", "Asia", "India", "2020-02-19", 3., 0., 0., 0., 0.002, 0., 0., 0., 
  "", "", "", "", "", "", "", 10.19, 1.380004385*^9, 450.419, 28.2, 5.989, 
  3.414, 6426.674, 21.2, 282.28, 10.39, 1.9, 20.6, 59.55, 0.53, 69.66}, 
 {"IND", "Asia", "India", "2020-02-20", 3., 0., 0., 0., 0.002, 0., 0., 0., 
  "", "", "", "", "", "", "", 10.19, 1.380004385*^9, 450.419, 28.2, 5.989, 
  3.414, 6426.674, 21.2, 282.28, 10.39, 1.9, 20.6, 59.55, 0.53, 69.66}, 
 {"IND", "Asia", "India", "2020-02-21", 3., 0., 0., 0., 0.002, 0., 0., 0., 
  "", "", "", "", "", "", "", 10.19, 1.380004385*^9, 450.419, 28.2, 5.989, 
  3.414, 6426.674, 21.2, 282.28, 10.39, 1.9, 20.6, 59.55, 0.53, 69.66}, 
 {"IND", "Asia", "India", "2020-02-22", 3., 0., 0., 0., 0.002, 0., 0., 0., 
  "", "", "", "", "", "", "", 10.19, 1.380004385*^9, 450.419, 28.2, 5.989, 
  3.414, 6426.674, 21.2, 282.28, 10.39, 1.9, 20.6, 59.55, 0.53, 69.66}, 
 {"IND", "Asia", "India", "2020-02-23", 3., 0., 0., 0., 0.002, 0., 0., 0., 
  "", "", "", "", "", "", "", 10.19, 1.380004385*^9, 450.419, 28.2, 5.989, 
  3.414, 6426.674, 21.2, 282.28, 10.39, 1.9, 20.6, 59.55, 0.53, 69.66}, 
 {"IND", "Asia", "India", "2020-02-24", 3., 0., 0., 0., 0.002, 0., 0., 0., 
  "", "", "", "", "", "", "", 10.19, 1.380004385*^9, 450.419, 28.2, 5.989, 
  3.414, 6426.674, 21.2, 282.28, 10.39, 1.9, 20.6, 59.55, 0.53, 69.66}, 
 {"IND", "Asia", "India", "2020-02-25", 3., 0., 0., 0., 0.002, 0., 0., 0., 
  "", "", "", "", "", "", "", 10.19, 1.380004385*^9, 450.419, 28.2, 5.989, 
  3.414, 6426.674, 21.2, 282.28, 10.39, 1.9, 20.6, 59.55, 0.53, 69.66}, 
 {"IND", "Asia", "India", "2020-02-26", 3., 0., 0., 0., 0.002, 0., 0., 0., 
  "", "", "", "", "", "", "", 10.19, 1.380004385*^9, 450.419, 28.2, 5.989, 
  3.414, 6426.674, 21.2, 282.28, 10.39, 1.9, 20.6, 59.55, 0.53, 69.66}, 
 {"IND", "Asia", "India", "2020-02-27", 3., 0., 0., 0., 0.002, 0., 0., 0., 
  "", "", "", "", "", "", "", 10.19, 1.380004385*^9, 450.419, 28.2, 5.989, 
  3.414, 6426.674, 21.2, 282.28, 10.39, 1.9, 20.6, 59.55, 0.53, 69.66}, 
 {"IND", "Asia", "India", "2020-02-28", 3., 0., 0., 0., 0.002, 0., 0., 0., 
  "", "", "", "", "", "", "", 10.19, 1.380004385*^9, 450.419, 28.2, 5.989, 
  3.414, 6426.674, 21.2, 282.28, 10.39, 1.9, 20.6, 59.55, 0.53, 69.66}, 
 {"IND", "Asia", "India", "2020-02-29", 3., 0., 0., 0., 0.002, 0., 0., 0., 
  "", "", "", "", "", "", "", 10.19, 1.380004385*^9, 450.419, 28.2, 5.989, 
  3.414, 6426.674, 21.2, 282.28, 10.39, 1.9, 20.6, 59.55, 0.53, 69.66}, 
 {"IND", "Asia", "India", "2020-03-01", 3., 0., 0., 0., 0.002, 0., 0., 0., 
  "", "", "", "", "", "", "", 10.19, 1.380004385*^9, 450.419, 28.2, 5.989, 
  3.414, 6426.674, 21.2, 282.28, 10.39, 1.9, 20.6, 59.55, 0.53, 69.66}, 
 {"IND", "Asia", "India", "2020-03-02", 3., 0., 0., 0., 0.002, 0., 0., 0., 
  "", "", "", "", "", "", "", 10.19, 1.380004385*^9, 450.419, 28.2, 5.989, 
  3.414, 6426.674, 21.2, 282.28, 10.39, 1.9, 20.6, 59.55, 0.53, 69.66}, 
 {"IND", "Asia", "India", "2020-03-03", 5., 2., 0., 0., 0.004, 0.001, 0., 0., 
  "", "", "", "", "", "", "", 10.19, 1.380004385*^9, 450.419, 28.2, 5.989, 
  3.414, 6426.674, 21.2, 282.28, 10.39, 1.9, 20.6, 59.55, 0.53, 69.66}, 
 {"IND", "Asia", "India", "2020-03-04", 6., 1., 0., 0., 0.004, 0.001, 0., 0., 
  "", "", "", "", "", "", "", 15.74, 1.380004385*^9, 450.419, 28.2, 5.989, 
  3.414, 6426.674, 21.2, 282.28, 10.39, 1.9, 20.6, 59.55, 0.53, 69.66}, 
 {"IND", "Asia", "India", "2020-03-05", 28., 22., 0., 0., 0.02, 0.016, 0., 
  0., "", "", "", "", "", "", "", 26.85, 1.380004385*^9, 450.419, 28.2, 
  5.989, 3.414, 6426.674, 21.2, 282.28, 10.39, 1.9, 20.6, 59.55, 0.53, 
  69.66}, {"IND", "Asia", "India", "2020-03-06", 29., 1., 0., 0., 0.021, 
  0.001, 0., 0., "", "", "", "", "", "", "", 26.85, 1.380004385*^9, 450.419, 
  28.2, 5.989, 3.414, 6426.674, 21.2, 282.28, 10.39, 1.9, 20.6, 59.55, 0.53, 
  69.66}, {"IND", "Asia", "India", "2020-03-07", 31., 2., 0., 0., 0.022, 
  0.001, 0., 0., "", "", "", "", "", "", "", 26.85, 1.380004385*^9, 450.419, 
  28.2, 5.989, 3.414, 6426.674, 21.2, 282.28, 10.39, 1.9, 20.6, 59.55, 0.53, 
  69.66}, {"IND", "Asia", "India", "2020-03-08", 34., 3., 0., 0., 0.025, 
  0.002, 0., 0., "", "", "", "", "", "", "", 26.85, 1.380004385*^9, 450.419, 
  28.2, 5.989, 3.414, 6426.674, 21.2, 282.28, 10.39, 1.9, 20.6, 59.55, 0.53, 
  69.66}, {"IND", "Asia", "India", "2020-03-10", 44., 10., 0., 0., 0.032, 
  0.007, 0., 0., "", "", "", "", "", "", "", 26.85, 1.380004385*^9, 450.419, 
  28.2, 5.989, 3.414, 6426.674, 21.2, 282.28, 10.39, 1.9, 20.6, 59.55, 0.53, 
  69.66}, {"IND", "Asia", "India", "2020-03-11", 50., 6., 0., 0., 0.036, 
  0.004, 0., 0., "", "", "", "", "", "", "", 26.85, 1.380004385*^9, 450.419, 
  28.2, 5.989, 3.414, 6426.674, 21.2, 282.28, 10.39, 1.9, 20.6, 59.55, 0.53, 
  69.66}, {"IND", "Asia", "India", "2020-03-12", 73., 23., 0., 0., 0.053, 
  0.017, 0., 0., "", "", "", "", "", "", "", 26.85, 1.380004385*^9, 450.419, 
  28.2, 5.989, 3.414, 6426.674, 21.2, 282.28, 10.39, 1.9, 20.6, 59.55, 0.53, 
  69.66}, {"IND", "Asia", "India", "2020-03-13", 75., 2., 1., 1., 0.054, 
  0.001, 0.001, 0.001, 6500., "", 0.005, "", "", "", "samples tested", 33.33, 
  1.380004385*^9, 450.419, 28.2, 5.989, 3.414, 6426.674, 21.2, 282.28, 10.39, 
  1.9, 20.6, 59.55, 0.53, 69.66}, {"IND", "Asia", "India", "2020-03-14", 83., 
  8., 2., 1., 0.06, 0.006, 0.001, 0.001, "", "", "", "", "", "", 
  "samples tested", 36.11, 1.380004385*^9, 450.419, 28.2, 5.989, 3.414, 
  6426.674, 21.2, 282.28, 10.39, 1.9, 20.6, 59.55, 0.53, 69.66}, 
 {"IND", "Asia", "India", "2020-03-15", 90., 7., 2., 0., 0.065, 0.005, 0.001, 
  0., "", "", "", "", "", "", "samples tested", 38.89, 1.380004385*^9, 
  450.419, 28.2, 5.989, 3.414, 6426.674, 21.2, 282.28, 10.39, 1.9, 20.6, 
  59.55, 0.53, 69.66}, {"IND", "Asia", "India", "2020-03-16", 93., 3., 2., 
  0., 0.067, 0.002, 0.001, 0., "", "", "", "", "", "", "samples tested", 
  48.15, 1.380004385*^9, 450.419, 28.2, 5.989, 3.414, 6426.674, 21.2, 282.28, 
  10.39, 1.9, 20.6, 59.55, 0.53, 69.66}, {"IND", "Asia", "India", 
  "2020-03-17", 125., 32., 3., 1., 0.091, 0.023, 0.002, 0.001, "", "", "", 
  "", "", "", "samples tested", 48.15, 1.380004385*^9, 450.419, 28.2, 5.989, 
  3.414, 6426.674, 21.2, 282.28, 10.39, 1.9, 20.6, 59.55, 0.53, 69.66}, 
 {"IND", "Asia", "India", "2020-03-18", 137., 12., 3., 0., 0.099, 0.009, 
  0.002, 0., 13125., "", 0.01, "", "", "", "samples tested", 50., 
  1.380004385*^9, 450.419, 28.2, 5.989, 3.414, 6426.674, 21.2, 282.28, 10.39, 
  1.9, 20.6, 59.55, 0.53, 69.66}, {"IND", "Asia", "India", "2020-03-19", 
  165., 28., 3., 0., 0.12, 0.02, 0.002, 0., 13316., 191., 0.01, 0., "", "", 
  "samples tested", 59.72, 1.380004385*^9, 450.419, 28.2, 5.989, 3.414, 
  6426.674, 21.2, 282.28, 10.39, 1.9, 20.6, 59.55, 0.53, 69.66}, 
 {"IND", "Asia", "India", "2020-03-20", 191., 26., 4., 1., 0.138, 0.019, 
  0.003, 0.001, 14376., 1060., 0.01, 0.001, 1125., 0.001, "samples tested", 
  70.83, 1.380004385*^9, 450.419, 28.2, 5.989, 3.414, 6426.674, 21.2, 282.28, 
  10.39, 1.9, 20.6, 59.55, 0.53, 69.66}, {"IND", "Asia", "India", 
  "2020-03-21", 231., 40., 4., 0., 0.167, 0.029, 0.003, 0., 15701., 1325., 
  0.011, 0.001, 1125., 0.001, "samples tested", 76.39, 1.380004385*^9, 
  450.419, 28.2, 5.989, 3.414, 6426.674, 21.2, 282.28, 10.39, 1.9, 20.6, 
  59.55, 0.53, 69.66}, {"IND", "Asia", "India", "2020-03-22", 320., 89., 4., 
  0., 0.232, 0.064, 0.003, 0., 16999., 1298., 0.012, 0.001, 1121., 0.001, 
  "samples tested", 100., 1.380004385*^9, 450.419, 28.2, 5.989, 3.414, 
  6426.674, 21.2, 282.28, 10.39, 1.9, 20.6, 59.55, 0.53, 69.66}, 
 {"IND", "Asia", "India", "2020-03-23", 439., 119., 7., 3., 0.318, 0.086, 
  0.005, 0.002, 20707., 3708., 0.015, 0.003, 1462., 0.001, "samples tested", 
  86.57, 1.380004385*^9, 450.419, 28.2, 5.989, 3.414, 6426.674, 21.2, 282.28, 
  10.39, 1.9, 20.6, 59.55, 0.53, 69.66}, {"IND", "Asia", "India", 
  "2020-03-24", 492., 53., 9., 2., 0.357, 0.038, 0.007, 0.001, 20864., 157., 
  0.015, 0., 1295., 0.001, "samples tested", 86.57, 1.380004385*^9, 450.419, 
  28.2, 5.989, 3.414, 6426.674, 21.2, 282.28, 10.39, 1.9, 20.6, 59.55, 0.53, 
  69.66}, {"IND", "Asia", "India", "2020-03-25", 562., 70., 9., 0., 0.407, 
  0.051, 0.007, 0., 25144., 4280., 0.018, 0.003, 1717., 0.001, 
  "samples tested", 100., 1.380004385*^9, 450.419, 28.2, 5.989, 3.414, 
  6426.674, 21.2, 282.28, 10.39, 1.9, 20.6, 59.55, 0.53, 69.66}, 
 {"IND", "Asia", "India", "2020-03-26", 649., 87., 13., 4., 0.47, 0.063, 
  0.009, 0.003, "", "", "", "", 1871., 0.001, "samples tested", 100., 
  1.380004385*^9, 450.419, 28.2, 5.989, 3.414, 6426.674, 21.2, 282.28, 10.39, 
  1.9, 20.6, 59.55, 0.53, 69.66}, {"IND", "Asia", "India", "2020-03-27", 
  724., 75., 17., 4., 0.525, 0.054, 0.012, 0.003, 27688., "", 0.02, "", 
  1902., 0.001, "samples tested", 100., 1.380004385*^9, 450.419, 28.2, 5.989, 
  3.414, 6426.674, 21.2, 282.28, 10.39, 1.9, 20.6, 59.55, 0.53, 69.66}, 
 {"IND", "Asia", "India", "2020-03-28", 873., 149., 19., 2., 0.633, 0.108, 
  0.014, 0.001, "", "", "", "", 2195., 0.002, "samples tested", 100., 
  1.380004385*^9, 450.419, 28.2, 5.989, 3.414, 6426.674, 21.2, 282.28, 10.39, 
  1.9, 20.6, 59.55, 0.53, 69.66}, {"IND", "Asia", "India", "2020-03-29", 
  979., 106., 25., 6., 0.709, 0.077, 0.018, 0.004, "", "", "", "", 2492., 
  0.002, "samples tested", 100., 1.380004385*^9, 450.419, 28.2, 5.989, 3.414, 
  6426.674, 21.2, 282.28, 10.39, 1.9, 20.6, 59.55, 0.53, 69.66}, 
 {"IND", "Asia", "India", "2020-03-30", 1071., 92., 29., 4., 0.776, 0.067, 
  0.021, 0.003, "", "", "", "", 2445., 0.002, "samples tested", 100., 
  1.380004385*^9, 450.419, 28.2, 5.989, 3.414, 6426.674, 21.2, 282.28, 10.39, 
  1.9, 20.6, 59.55, 0.53, 69.66}, {"IND", "Asia", "India", "2020-03-31", 
  1251., 180., 32., 3., 0.907, 0.13, 0.023, 0.002, "", "", "", "", 2905., 
  0.002, "samples tested", 100., 1.380004385*^9, 450.419, 28.2, 5.989, 3.414, 
  6426.674, 21.2, 282.28, 10.39, 1.9, 20.6, 59.55, 0.53, 69.66}, 
 {"IND", "Asia", "India", "2020-04-01", 1397., 146., 35., 3., 1.012, 0.106, 
  0.025, 0.002, "", "", "", "", 2776., 0.002, "samples tested", 100., 
  1.380004385*^9, 450.419, 28.2, 5.989, 3.414, 6426.674, 21.2, 282.28, 10.39, 
  1.9, 20.6, 59.55, 0.53, 69.66}, {"IND", "Asia", "India", "2020-04-02", 
  1965., 568., 50., 15., 1.424, 0.412, 0.036, 0.011, 47951., "", 0.035, "", 
  3076., 0.002, "samples tested", 100., 1.380004385*^9, 450.419, 28.2, 5.989, 
  3.414, 6426.674, 21.2, 282.28, 10.39, 1.9, 20.6, 59.55, 0.53, 69.66}, 
 {"IND", "Asia", "India", "2020-04-03", 2301., 336., 56., 6., 1.667, 0.243, 
  0.041, 0.004, 69245., 21294., 0.05, 0.015, 5937., 0.004, "samples tested", 
  100., 1.380004385*^9, 450.419, 28.2, 5.989, 3.414, 6426.674, 21.2, 282.28, 
  10.39, 1.9, 20.6, 59.55, 0.53, 69.66}, {"IND", "Asia", "India", 
  "2020-04-04", 2902., 601., 68., 12., 2.103, 0.436, 0.049, 0.009, 79950., 
  10705., 0.058, 0.008, 6984., 0.005, "samples tested", 100., 1.380004385*^9, 
  450.419, 28.2, 5.989, 3.414, 6426.674, 21.2, 282.28, 10.39, 1.9, 20.6, 
  59.55, 0.53, 69.66}, {"IND", "Asia", "India", "2020-04-05", 3374., 472., 
  77., 9., 2.445, 0.342, 0.056, 0.007, 89534., 9584., 0.065, 0.007, 7870., 
  0.006, "samples tested", 100., 1.380004385*^9, 450.419, 28.2, 5.989, 3.414, 
  6426.674, 21.2, 282.28, 10.39, 1.9, 20.6, 59.55, 0.53, 69.66}, 
 {"IND", "Asia", "India", "2020-04-06", 4067., 693., 109., 32., 2.947, 0.502, 
  0.079, 0.023, 101068., 11534., 0.073, 0.008, 9036., 0.007, 
  "samples tested", 100., 1.380004385*^9, 450.419, 28.2, 5.989, 3.414, 
  6426.674, 21.2, 282.28, 10.39, 1.9, 20.6, 59.55, 0.53, 69.66}, 
 {"IND", "Asia", "India", "2020-04-07", 4421., 354., 114., 5., 3.204, 0.257, 
  0.083, 0.004, 114015., 12947., 0.083, 0.009, 10403., 0.008, 
  "samples tested", 100., 1.380004385*^9, 450.419, 28.2, 5.989, 3.414, 
  6426.674, 21.2, 282.28, 10.39, 1.9, 20.6, 59.55, 0.53, 69.66}, 
 {"IND", "Asia", "India", "2020-04-08", 5194., 773., 149., 35., 3.764, 0.56, 
  0.108, 0.025, 127919., 13904., 0.093, 0.01, 11906., 0.009, 
  "samples tested", 100., 1.380004385*^9, 450.419, 28.2, 5.989, 3.414, 
  6426.674, 21.2, 282.28, 10.39, 1.9, 20.6, 59.55, 0.53, 69.66}, 
 {"IND", "Asia", "India", "2020-04-09", 5734., 540., 166., 17., 4.155, 0.391, 
  0.12, 0.012, 144910., 16991., 0.105, 0.012, 13851., 0.01, "samples tested", 
  100., 1.380004385*^9, 450.419, 28.2, 5.989, 3.414, 6426.674, 21.2, 282.28, 
  10.39, 1.9, 20.6, 59.55, 0.53, 69.66}, {"IND", "Asia", "India", 
  "2020-04-10", 6412., 678., 199., 33., 4.646, 0.491, 0.144, 0.024, 161330., 
  16420., 0.117, 0.012, 13155., 0.01, "samples tested", 100., 1.380004385*^9, 
  450.419, 28.2, 5.989, 3.414, 6426.674, 21.2, 282.28, 10.39, 1.9, 20.6, 
  59.55, 0.53, 69.66}, {"IND", "Asia", "India", "2020-04-11", 7447., 1035., 
  239., 40., 5.396, 0.75, 0.173, 0.029, 179374., 18044., 0.13, 0.013, 14203., 
  0.01, "samples tested", 100., 1.380004385*^9, 450.419, 28.2, 5.989, 3.414, 
  6426.674, 21.2, 282.28, 10.39, 1.9, 20.6, 59.55, 0.53, 69.66}, 
 {"IND", "Asia", "India", "2020-04-12", 8356., 909., 273., 34., 6.055, 0.659, 
  0.198, 0.025, 195748., 16374., 0.142, 0.012, 15173., 0.011, 
  "samples tested", 100., 1.380004385*^9, 450.419, 28.2, 5.989, 3.414, 
  6426.674, 21.2, 282.28, 10.39, 1.9, 20.6, 59.55, 0.53, 69.66}, 
 {"IND", "Asia", "India", "2020-04-13", 9152., 796., 308., 35., 6.632, 0.577, 
  0.223, 0.025, 217554., 21806., 0.158, 0.016, 16641., 0.012, 
  "samples tested", 100., 1.380004385*^9, 450.419, 28.2, 5.989, 3.414, 
  6426.674, 21.2, 282.28, 10.39, 1.9, 20.6, 59.55, 0.53, 69.66}, 
 {"IND", "Asia", "India", "2020-04-14", 10363., 1211., 339., 31., 7.509, 
  0.878, 0.246, 0.022, 244893., 27339., 0.177, 0.02, 18697., 0.014, 
  "samples tested", 100., 1.380004385*^9, 450.419, 28.2, 5.989, 3.414, 
  6426.674, 21.2, 282.28, 10.39, 1.9, 20.6, 59.55, 0.53, 69.66}, 
 {"IND", "Asia", "India", "2020-04-15", 11438., 1075., 377., 38., 8.288, 
  0.779, 0.273, 0.028, 274599., 29706., 0.199, 0.022, 20954., 0.015, 
  "samples tested", 100., 1.380004385*^9, 450.419, 28.2, 5.989, 3.414, 
  6426.674, 21.2, 282.28, 10.39, 1.9, 20.6, 59.55, 0.53, 69.66}, 
 {"IND", "Asia", "India", "2020-04-16", 12380., 942., 414., 37., 8.971, 
  0.683, 0.3, 0.027, 302956., 28357., 0.22, 0.021, 22578., 0.016, 
  "samples tested", 100., 1.380004385*^9, 450.419, 28.2, 5.989, 3.414, 
  6426.674, 21.2, 282.28, 10.39, 1.9, 20.6, 59.55, 0.53, 69.66}, 
 {"IND", "Asia", "India", "2020-04-17", 13387., 1007., 437., 23., 9.701, 
  0.73, 0.317, 0.017, 335123., 32167., 0.243, 0.023, 24828., 0.018, 
  "samples tested", 100., 1.380004385*^9, 450.419, 28.2, 5.989, 3.414, 
  6426.674, 21.2, 282.28, 10.39, 1.9, 20.6, 59.55, 0.53, 69.66}, 
 {"IND", "Asia", "India", "2020-04-18", 14378., 991., 480., 43., 10.419, 
  0.718, 0.348, 0.031, 372123., 37000., 0.27, 0.027, 27536., 0.02, 
  "samples tested", 100., 1.380004385*^9, 450.419, 28.2, 5.989, 3.414, 
  6426.674, 21.2, 282.28, 10.39, 1.9, 20.6, 59.55, 0.53, 69.66}, 
 {"IND", "Asia", "India", "2020-04-19", 15712., 1334., 507., 27., 11.385, 
  0.967, 0.367, 0.02, 401586., 29463., 0.291, 0.021, 29405., 0.021, 
  "samples tested", 100., 1.380004385*^9, 450.419, 28.2, 5.989, 3.414, 
  6426.674, 21.2, 282.28, 10.39, 1.9, 20.6, 59.55, 0.53, 69.66}, 
 {"IND", "Asia", "India", "2020-04-20", 17265., 1553., 543., 36., 12.511, 
  1.125, 0.393, 0.026, "", "", "", "", 30650., 0.022, "samples tested", 96.3, 
  1.380004385*^9, 450.419, 28.2, 5.989, 3.414, 6426.674, 21.2, 282.28, 10.39, 
  1.9, 20.6, 59.55, 0.53, 69.66}, {"IND", "Asia", "India", "2020-04-21", 
  18600., 1335., 590., 47., 13.478, 0.967, 0.428, 0.034, 462621., "", 0.335, 
  "", 31104., 0.023, "samples tested", 96.3, 1.380004385*^9, 450.419, 28.2, 
  5.989, 3.414, 6426.674, 21.2, 282.28, 10.39, 1.9, 20.6, 59.55, 0.53, 
  69.66}, {"IND", "Asia", "India", "2020-04-22", 19984., 1384., 640., 50., 
  14.481, 1.003, 0.464, 0.036, "", "", "", "", 29569., 0.021, 
  "samples tested", 96.3, 1.380004385*^9, 450.419, 28.2, 5.989, 3.414, 
  6426.674, 21.2, 282.28, 10.39, 1.9, 20.6, 59.55, 0.53, 69.66}, 
 {"IND", "Asia", "India", "2020-04-23", 21393., 1409., 681., 41., 15.502, 
  1.021, 0.493, 0.03, 500542., "", 0.363, "", 28227., 0.02, "samples tested", 
  96.3, 1.380004385*^9, 450.419, 28.2, 5.989, 3.414, 6426.674, 21.2, 282.28, 
  10.39, 1.9, 20.6, 59.55, 0.53, 69.66}, {"IND", "Asia", "India", 
  "2020-04-24", 23077., 1684., 718., 37., 16.722, 1.22, 0.52, 0.027, 541789., 
  41247., 0.393, 0.03, 29524., 0.021, "samples tested", 96.3, 1.380004385*^9, 
  450.419, 28.2, 5.989, 3.414, 6426.674, 21.2, 282.28, 10.39, 1.9, 20.6, 
  59.55, 0.53, 69.66}, {"IND", "Asia", "India", "2020-04-25", 24506., 1429., 
  775., 57., 17.758, 1.036, 0.562, 0.041, 579957., 38168., 0.42, 0.028, 
  29691., 0.022, "samples tested", 96.3, 1.380004385*^9, 450.419, 28.2, 
  5.989, 3.414, 6426.674, 21.2, 282.28, 10.39, 1.9, 20.6, 59.55, 0.53, 
  69.66}, {"IND", "Asia", "India", "2020-04-26", 26496., 1990., 824., 49., 
  19.2, 1.442, 0.597, 0.036, 625309., 45352., 0.453, 0.033, 31960., 0.023, 
  "samples tested", 96.3, 1.380004385*^9, 450.419, 28.2, 5.989, 3.414, 
  6426.674, 21.2, 282.28, 10.39, 1.9, 20.6, 59.55, 0.53, 69.66}, 
 {"IND", "Asia", "India", "2020-04-27", 27892., 1396., 872., 48., 20.212, 
  1.012, 0.632, 0.035, 665819., 40510., 0.482, 0.029, 33388., 0.024, 
  "samples tested", 96.3, 1.380004385*^9, 450.419, 28.2, 5.989, 3.414, 
  6426.674, 21.2, 282.28, 10.39, 1.9, 20.6, 59.55, 0.53, 69.66}, 
 {"IND", "Asia", "India", "2020-04-28", 29435., 1543., 934., 62., 21.33, 
  1.118, 0.677, 0.045, 716733., 50914., 0.519, 0.037, 36302., 0.026, 
  "samples tested", 96.3, 1.380004385*^9, 450.419, 28.2, 5.989, 3.414, 
  6426.674, 21.2, 282.28, 10.39, 1.9, 20.6, 59.55, 0.53, 69.66}, 
 {"IND", "Asia", "India", "2020-04-29", 31332., 1897., 1007., 73., 22.704, 
  1.375, 0.73, 0.053, 770764., 54031., 0.559, 0.039, 41312., 0.03, 
  "samples tested", 96.3, 1.380004385*^9, 450.419, 28.2, 5.989, 3.414, 
  6426.674, 21.2, 282.28, 10.39, 1.9, 20.6, 59.55, 0.53, 69.66}, 
 {"IND", "Asia", "India", "2020-04-30", 33050., 1718., 1074., 67., 23.949, 
  1.245, 0.778, 0.049, 830201., 59437., 0.602, 0.043, 47094., 0.034, 
  "samples tested", 96.3, 1.380004385*^9, 450.419, 28.2, 5.989, 3.414, 
  6426.674, 21.2, 282.28, 10.39, 1.9, 20.6, 59.55, 0.53, 69.66}, 
 {"IND", "Asia", "India", "2020-05-01", 35043., 1993., 1147., 73., 25.393, 
  1.444, 0.831, 0.053, 902654., 72453., 0.654, 0.053, 51552., 0.037, 
  "samples tested", 96.3, 1.380004385*^9, 450.419, 28.2, 5.989, 3.414, 
  6426.674, 21.2, 282.28, 10.39, 1.9, 20.6, 59.55, 0.53, 69.66}, 
 {"IND", "Asia", "India", "2020-05-02", 37336., 2293., 1218., 71., 27.055, 
  1.662, 0.883, 0.051, 976363., 73709., 0.708, 0.053, 56629., 0.041, 
  "samples tested", 96.3, 1.380004385*^9, 450.419, 28.2, 5.989, 3.414, 
  6426.674, 21.2, 282.28, 10.39, 1.9, 20.6, 59.55, 0.53, 69.66}, 
 {"IND", "Asia", "India", "2020-05-03", 39980., 2644., 1301., 83., 28.971, 
  1.916, 0.943, 0.06, 1.04645*^6, 70087., 0.758, 0.051, 60163., 0.044, 
  "samples tested", 96.3, 1.380004385*^9, 450.419, 28.2, 5.989, 3.414, 
  6426.674, 21.2, 282.28, 10.39, 1.9, 20.6, 59.55, 0.53, 69.66}, 
 {"IND", "Asia", "India", "2020-05-04", 42533., 2553., 1373., 72., 30.821, 
  1.85, 0.995, 0.052, 1.107233*^6, 60783., 0.802, 0.044, 63059., 0.046, 
  "samples tested", 81.94, 1.380004385*^9, 450.419, 28.2, 5.989, 3.414, 
  6426.674, 21.2, 282.28, 10.39, 1.9, 20.6, 59.55, 0.53, 69.66}, 
 {"IND", "Asia", "India", "2020-05-05", 46433., 3900., 1568., 195., 33.647, 
  2.826, 1.136, 0.141, 1.191946*^6, 84713., 0.864, 0.061, 67888., 0.049, 
  "samples tested", 81.94, 1.380004385*^9, 450.419, 28.2, 5.989, 3.414, 
  6426.674, 21.2, 282.28, 10.39, 1.9, 20.6, 59.55, 0.53, 69.66}, 
 {"IND", "Asia", "India", "2020-05-06", 49391., 2958., 1694., 126., 35.79, 
  2.143, 1.228, 0.091, 1.276781*^6, 84835., 0.925, 0.061, 72288., 0.052, 
  "samples tested", 81.94, 1.380004385*^9, 450.419, 28.2, 5.989, 3.414, 
  6426.674, 21.2, 282.28, 10.39, 1.9, 20.6, 59.55, 0.53, 69.66}, 
 {"IND", "Asia", "India", "2020-05-07", 52952., 3561., 1783., 89., 38.371, 
  2.58, 1.292, 0.064, 1.357413*^6, 80632., 0.984, 0.058, 75316., 0.055, 
  "samples tested", 81.94, 1.380004385*^9, 450.419, 28.2, 5.989, 3.414, 
  6426.674, 21.2, 282.28, 10.39, 1.9, 20.6, 59.55, 0.53, 69.66}, 
 {"IND", "Asia", "India", "2020-05-08", 56342., 3390., 1886., 103., 40.827, 
  2.457, 1.367, 0.075, 1.437788*^6, 80375., 1.042, 0.058, 76448., 0.055, 
  "samples tested", 81.94, 1.380004385*^9, 450.419, 28.2, 5.989, 3.414, 
  6426.674, 21.2, 282.28, 10.39, 1.9, 20.6, 59.55, 0.53, 69.66}, 
 {"IND", "Asia", "India", "2020-05-09", 59662., 3320., 1981., 95., 43.233, 
  2.406, 1.436, 0.069, 1.523213*^6, 85425., 1.104, 0.062, 78121., 0.057, 
  "samples tested", 81.94, 1.380004385*^9, 450.419, 28.2, 5.989, 3.414, 
  6426.674, 21.2, 282.28, 10.39, 1.9, 20.6, 59.55, 0.53, 69.66}, 
 {"IND", "Asia", "India", "2020-05-10", 62939., 3277., 2109., 128., 45.608, 
  2.375, 1.528, 0.093, 1.609037*^6, 85824., 1.166, 0.062, 80370., 0.058, 
  "samples tested", 81.94, 1.380004385*^9, 450.419, 28.2, 5.989, 3.414, 
  6426.674, 21.2, 282.28, 10.39, 1.9, 20.6, 59.55, 0.53, 69.66}, 
 {"IND", "Asia", "India", "2020-05-11", 67152., 4213., 2206., 97., 48.661, 
  3.053, 1.599, 0.07, 1.673688*^6, 64651., 1.213, 0.047, 80922., 0.059, 
  "samples tested", 81.94, 1.380004385*^9, 450.419, 28.2, 5.989, 3.414, 
  6426.674, 21.2, 282.28, 10.39, 1.9, 20.6, 59.55, 0.53, 69.66}, 
 {"IND", "Asia", "India", "2020-05-12", 70756., 3604., 2293., 87., 51.272, 
  2.612, 1.662, 0.063, 1.759579*^6, 85891., 1.275, 0.062, 81090., 0.059, 
  "samples tested", 81.94, 1.380004385*^9, 450.419, 28.2, 5.989, 3.414, 
  6426.674, 21.2, 282.28, 10.39, 1.9, 20.6, 59.55, 0.53, 69.66}, 
 {"IND", "Asia", "India", "2020-05-13", 74281., 3525., 2415., 122., 53.827, 
  2.554, 1.75, 0.088, 1.85425*^6, 94671., 1.344, 0.069, 82496., 0.06, 
  "samples tested", 81.94, 1.380004385*^9, 450.419, 28.2, 5.989, 3.414, 
  6426.674, 21.2, 282.28, 10.39, 1.9, 20.6, 59.55, 0.53, 69.66}, 
 {"IND", "Asia", "India", "2020-05-14", 78003., 3722., 2549., 134., 56.524, 
  2.697, 1.847, 0.097, 1.947041*^6, 92791., 1.411, 0.067, 84233., 0.061, 
  "samples tested", 81.94, 1.380004385*^9, 450.419, 28.2, 5.989, 3.414, 
  6426.674, 21.2, 282.28, 10.39, 1.9, 20.6, 59.55, 0.53, 69.66}, 
 {"IND", "Asia", "India", "2020-05-15", 81970., 3967., 2649., 100., 59.398, 
  2.875, 1.92, 0.072, 2.039952*^6, 92911., 1.478, 0.067, 86023., 0.062, 
  "samples tested", 81.94, 1.380004385*^9, 450.419, 28.2, 5.989, 3.414, 
  6426.674, 21.2, 282.28, 10.39, 1.9, 20.6, 59.55, 0.53, 69.66}, 
 {"IND", "Asia", "India", "2020-05-16", 85940., 3970., 2752., 103., 62.275, 
  2.877, 1.994, 0.075, 2.134277*^6, 94325., 1.547, 0.068, 87295., 0.063, 
  "samples tested", 81.94, 1.380004385*^9, 450.419, 28.2, 5.989, 3.414, 
  6426.674, 21.2, 282.28, 10.39, 1.9, 20.6, 59.55, 0.53, 69.66}, 
 {"IND", "Asia", "India", "2020-05-17", 90927., 4987., 2872., 120., 65.889, 
  3.614, 2.081, 0.087, 2.227642*^6, 93365., 1.614, 0.068, 88372., 0.064, 
  "samples tested", 81.94, 1.380004385*^9, 450.419, 28.2, 5.989, 3.414, 
  6426.674, 21.2, 282.28, 10.39, 1.9, 20.6, 59.55, 0.53, 69.66}, 
 {"IND", "Asia", "India", "2020-05-18", 96169., 5242., 3029., 157., 69.687, 
  3.799, 2.195, 0.114, 2.302792*^6, 75150., 1.669, 0.054, 89872., 0.065, 
  "samples tested", 79.17, 1.380004385*^9, 450.419, 28.2, 5.989, 3.414, 
  6426.674, 21.2, 282.28, 10.39, 1.9, 20.6, 59.55, 0.53, 69.66}, 
 {"IND", "Asia", "India", "2020-05-19", 101139., 4970., 3163., 134., 73.289, 
  3.601, 2.292, 0.097, 2.404267*^6, 101475., 1.742, 0.074, 92098., 0.067, 
  "samples tested", 79.17, 1.380004385*^9, 450.419, 28.2, 5.989, 3.414, 
  6426.674, 21.2, 282.28, 10.39, 1.9, 20.6, 59.55, 0.53, 69.66}, 
 {"IND", "Asia", "India", "2020-05-20", 106750., 5611., 3303., 140., 77.355, 
  4.066, 2.393, 0.101, 2.512388*^6, 108121., 1.821, 0.078, 94020., 0.068, 
  "samples tested", 79.17, 1.380004385*^9, 450.419, 28.2, 5.989, 3.414, 
  6426.674, 21.2, 282.28, 10.39, 1.9, 20.6, 59.55, 0.53, 69.66}, 
 {"IND", "Asia", "India", "2020-05-21", 112359., 5609., 3435., 132., 81.419, 
  4.064, 2.489, 0.096, 2.61592*^6, 103532., 1.896, 0.075, 95554., 0.069, 
  "samples tested", 79.17, 1.380004385*^9, 450.419, 28.2, 5.989, 3.414, 
  6426.674, 21.2, 282.28, 10.39, 1.9, 20.6, 59.55, 0.53, 69.66}, 
 {"IND", "Asia", "India", "2020-05-22", 118447., 6088., 3583., 148., 85.831, 
  4.412, 2.596, 0.107, 2.719434*^6, 103514., 1.971, 0.075, 97069., 0.07, 
  "samples tested", 79.17, 1.380004385*^9, 450.419, 28.2, 5.989, 3.414, 
  6426.674, 21.2, 282.28, 10.39, 1.9, 20.6, 59.55, 0.53, 69.66}, 
 {"IND", "Asia", "India", "2020-05-23", 125101., 6654., 3720., 137., 90.653, 
  4.822, 2.696, 0.099, 2.834798*^6, 115364., 2.054, 0.084, 100074., 0.073, 
  "samples tested", 79.17, 1.380004385*^9, 450.419, 28.2, 5.989, 3.414, 
  6426.674, 21.2, 282.28, 10.39, 1.9, 20.6, 59.55, 0.53, 69.66}, 
 {"IND", "Asia", "India", "2020-05-24", 131868., 6767., 3867., 147., 95.556, 
  4.904, 2.802, 0.107, 2.943421*^6, 108623., 2.133, 0.079, 102254., 0.074, 
  "samples tested", 79.17, 1.380004385*^9, 450.419, 28.2, 5.989, 3.414, 
  6426.674, 21.2, 282.28, 10.39, 1.9, 20.6, 59.55, 0.53, 69.66}, 
 {"IND", "Asia", "India", "2020-05-25", 138845., 6977., 4021., 154., 100.612, 
  5.056, 2.914, 0.112, 3.033591*^6, 90170., 2.198, 0.065, 104400., 0.076, 
  "samples tested", 79.17, 1.380004385*^9, 450.419, 28.2, 5.989, 3.414, 
  6426.674, 21.2, 282.28, 10.39, 1.9, 20.6, 59.55, 0.53, 69.66}, 
 {"IND", "Asia", "India", "2020-05-26", 145380., 6535., 4167., 146., 105.347, 
  4.735, 3.02, 0.106, 3.126119*^6, 92528., 2.265, 0.067, 103122., 0.075, 
  "samples tested", 79.17, 1.380004385*^9, 450.419, 28.2, 5.989, 3.414, 
  6426.674, 21.2, 282.28, 10.39, 1.9, 20.6, 59.55, 0.53, 69.66}, 
 {"IND", "Asia", "India", "2020-05-27", 151767., 6387., 4337., 170., 109.976, 
  4.628, 3.143, 0.123, 3.24216*^6, 116041., 2.349, 0.084, 104253., 0.076, 
  "samples tested", 79.17, 1.380004385*^9, 450.419, 28.2, 5.989, 3.414, 
  6426.674, 21.2, 282.28, 10.39, 1.9, 20.6, 59.55, 0.53, 69.66}, 
 {"IND", "Asia", "India", "2020-05-28", 158333., 6566., 4531., 194., 114.734, 
  4.758, 3.283, 0.141, 3.362136*^6, 119976., 2.436, 0.087, 106602., 0.077, 
  "samples tested", 79.17, 1.380004385*^9, 450.419, 28.2, 5.989, 3.414, 
  6426.674, 21.2, 282.28, 10.39, 1.9, 20.6, 59.55, 0.53, 69.66}, 
 {"IND", "Asia", "India", "2020-05-29", 165799., 7466., 4706., 175., 120.144, 
  5.41, 3.41, 0.127, 3.483838*^6, 121702., 2.525, 0.088, 109201., 0.079, 
  "samples tested", 79.17, 1.380004385*^9, 450.419, 28.2, 5.989, 3.414, 
  6426.674, 21.2, 282.28, 10.39, 1.9, 20.6, 59.55, 0.53, 69.66}, 
 {"IND", "Asia", "India", "2020-05-30", 173763., 7964., 4971., 265., 125.915, 
  5.771, 3.602, 0.192, 3.611599*^6, 127761., 2.617, 0.093, 110972., 0.08, 
  "samples tested", 79.17, 1.380004385*^9, 450.419, 28.2, 5.989, 3.414, 
  6426.674, 21.2, 282.28, 10.39, 1.9, 20.6, 59.55, 0.53, 69.66}, 
 {"IND", "Asia", "India", "2020-05-31", 182143., 8380., 5164., 193., 131.987, 
  6.072, 3.742, 0.14, 3.737027*^6, 125428., 2.708, 0.091, 113372., 0.082, 
  "samples tested", 79.17, 1.380004385*^9, 450.419, 28.2, 5.989, 3.414, 
  6426.674, 21.2, 282.28, 10.39, 1.9, 20.6, 59.55, 0.53, 69.66}, 
 {"IND", "Asia", "India", "2020-06-01", 190535., 8392., 5394., 230., 138.068, 
  6.081, 3.909, 0.167, 3.837207*^6, 100180., 2.781, 0.073, 114802., 0.083, 
  "samples tested", 75.46, 1.380004385*^9, 450.419, 28.2, 5.989, 3.414, 
  6426.674, 21.2, 282.28, 10.39, 1.9, 20.6, 59.55, 0.53, 69.66}, 
 {"IND", "Asia", "India", "2020-06-02", 198706., 8171., 5598., 204., 143.989, 
  5.921, 4.057, 0.148, 3.966075*^6, 128868., 2.874, 0.093, 119994., 0.087, 
  "samples tested", 75.46, 1.380004385*^9, 450.419, 28.2, 5.989, 3.414, 
  6426.674, 21.2, 282.28, 10.39, 1.9, 20.6, 59.55, 0.53, 69.66}, 
 {"IND", "Asia", "India", "2020-06-03", 207615., 8909., 5815., 217., 150.445, 
  6.456, 4.214, 0.157, 4.103233*^6, 137158., 2.973, 0.099, 123010., 0.089, 
  "samples tested", 75.46, 1.380004385*^9, 450.419, 28.2, 5.989, 3.414, 
  6426.674, 21.2, 282.28, 10.39, 1.9, 20.6, 59.55, 0.53, 69.66}, 
 {"IND", "Asia", "India", "2020-06-04", 216919., 9304., 6075., 260., 157.187, 
  6.742, 4.402, 0.188, 4.242718*^6, 139485., 3.074, 0.101, 125797., 0.091, 
  "samples tested", 75.46, 1.380004385*^9, 450.419, 28.2, 5.989, 3.414, 
  6426.674, 21.2, 282.28, 10.39, 1.9, 20.6, 59.55, 0.53, 69.66}, 
 {"IND", "Asia", "India", "2020-06-05", 226770., 9851., 6348., 273., 164.326, 
  7.138, 4.6, 0.198, 4.386379*^6, 143661., 3.179, 0.104, 128934., 0.093, 
  "samples tested", 75.46, 1.380004385*^9, 450.419, 28.2, 5.989, 3.414, 
  6426.674, 21.2, 282.28, 10.39, 1.9, 20.6, 59.55, 0.53, 69.66}, 
 {"IND", "Asia", "India", "2020-06-06", 236657., 9887., 6642., 294., 171.49, 
  7.164, 4.813, 0.213, 4.524317*^6, 137938., 3.278, 0.1, 130388., 0.094, 
  "samples tested", 75.46, 1.380004385*^9, 450.419, 28.2, 5.989, 3.414, 
  6426.674, 21.2, 282.28, 10.39, 1.9, 20.6, 59.55, 0.53, 69.66}, 
 {"IND", "Asia", "India", "2020-06-07", 246628., 9971., 6929., 287., 178.715, 
  7.225, 5.021, 0.208, 4.666386*^6, 142069., 3.381, 0.103, 132766., 0.096, 
  "samples tested", 75.46, 1.380004385*^9, 450.419, 28.2, 5.989, 3.414, 
  6426.674, 21.2, 282.28, 10.39, 1.9, 20.6, 59.55, 0.53, 69.66}, 
 {"IND", "Asia", "India", "2020-06-08", 256611., 9983., 7135., 206., 185.949, 
  7.234, 5.17, 0.149, 4.774434*^6, 108048., 3.46, 0.078, 133890., 0.097, 
  "samples tested", 75.46, 1.380004385*^9, 450.419, 28.2, 5.989, 3.414, 
  6426.674, 21.2, 282.28, 10.39, 1.9, 20.6, 59.55, 0.53, 69.66}, 
 {"IND", "Asia", "India", "2020-06-09", 266598., 9987., 7466., 331., 193.186, 
  7.237, 5.41, 0.24, 4.916116*^6, 141682., 3.562, 0.103, 135720., 0.098, 
  "samples tested", 76.85, 1.380004385*^9, 450.419, 28.2, 5.989, 3.414, 
  6426.674, 21.2, 282.28, 10.39, 1.9, 20.6, 59.55, 0.53, 69.66}, 
 {"IND", "Asia", "India", "2020-06-10", 276583., 9985., 7745., 279., 200.422, 
  7.235, 5.612, 0.202, 5.061332*^6, 145216., 3.668, 0.105, 136871., 0.099, 
  "samples tested", 76.85, 1.380004385*^9, 450.419, 28.2, 5.989, 3.414, 
  6426.674, 21.2, 282.28, 10.39, 1.9, 20.6, 59.55, 0.53, 69.66}, 
 {"IND", "Asia", "India", "2020-06-11", 286579., 9996., 8102., 357., 207.665, 
  7.243, 5.871, 0.259, 5.21314*^6, 151808., 3.778, 0.11, 138632., 0.1, 
  "samples tested", 76.85, 1.380004385*^9, 450.419, 28.2, 5.989, 3.414, 
  6426.674, 21.2, 282.28, 10.39, 1.9, 20.6, 59.55, 0.53, 69.66}, 
 {"IND", "Asia", "India", "2020-06-12", 297535., 10956., 8498., 396., 
  215.604, 7.939, 6.158, 0.287, 5.363445*^6, 150305., 3.887, 0.109, 139581., 
  0.101, "samples tested", 76.85, 1.380004385*^9, 450.419, 28.2, 5.989, 
  3.414, 6426.674, 21.2, 282.28, 10.39, 1.9, 20.6, 59.55, 0.53, 69.66}, 
 {"IND", "Asia", "India", "2020-06-13", 308993., 11458., 8884., 386., 
  223.907, 8.303, 6.438, 0.28, 5.507182*^6, 143737., 3.991, 0.104, 140409., 
  0.102, "samples tested", 76.85, 1.380004385*^9, 450.419, 28.2, 5.989, 
  3.414, 6426.674, 21.2, 282.28, 10.39, 1.9, 20.6, 59.55, 0.53, 69.66}, 
 {"IND", "Asia", "India", "2020-06-14", 320922., 11929., 9195., 311., 
  232.551, 8.644, 6.663, 0.225, 5.658614*^6, 151432., 4.1, 0.11, 141747., 
  0.103, "samples tested", 76.85, 1.380004385*^9, 450.419, 28.2, 5.989, 
  3.414, 6426.674, 21.2, 282.28, 10.39, 1.9, 20.6, 59.55, 0.53, 69.66}, 
 {"IND", "Asia", "India", "2020-06-15", 332424., 11502., 9520., 325., 
  240.886, 8.335, 6.899, 0.236, 5.774133*^6, 115519., 4.184, 0.084, 142814., 
  0.103, "samples tested", 76.85, 1.380004385*^9, 450.419, 28.2, 5.989, 
  3.414, 6426.674, 21.2, 282.28, 10.39, 1.9, 20.6, 59.55, 0.53, 69.66}, 
 {"IND", "Asia", "India", "2020-06-16", 343091., 10667., 9900., 380., 
  248.616, 7.73, 7.174, 0.275, 5.921069*^6, 146936., 4.291, 0.106, 143565., 
  0.104, "samples tested", 76.85, 1.380004385*^9, 450.419, 28.2, 5.989, 
  3.414, 6426.674, 21.2, 282.28, 10.39, 1.9, 20.6, 59.55, 0.53, 69.66}, 
 {"IND", "Asia", "India", "2020-06-17", 354065., 10974., 11903., 2003., 
  256.568, 7.952, 8.625, 1.451, 6.084256*^6, 163187., 4.409, 0.118, 146132., 
  0.106, "samples tested", 76.85, 1.380004385*^9, 450.419, 28.2, 5.989, 
  3.414, 6426.674, 21.2, 282.28, 10.39, 1.9, 20.6, 59.55, 0.53, 69.66}, 
 {"IND", "Asia", "India", "2020-06-18", 366946., 12881., 12237., 334., 
  265.902, 9.334, 8.867, 0.242, 6.249668*^6, 165412., 4.529, 0.12, 148075., 
  0.107, "samples tested", 76.39, 1.380004385*^9, 450.419, 28.2, 5.989, 
  3.414, 6426.674, 21.2, 282.28, 10.39, 1.9, 20.6, 59.55, 0.53, 69.66}, 
 {"IND", "Asia", "India", "2020-06-19", 380532., 13586., 12573., 336., 
  275.747, 9.845, 9.111, 0.243, 6.426627*^6, 176959., 4.657, 0.128, 151883., 
  0.11, "samples tested", 76.39, 1.380004385*^9, 450.419, 28.2, 5.989, 3.414, 
  6426.674, 21.2, 282.28, 10.39, 1.9, 20.6, 59.55, 0.53, 69.66}, 
 {"IND", "Asia", "India", "2020-06-20", 395048., 14516., 12948., 375., 
  286.266, 10.519, 9.383, 0.272, 6.616496*^6, 189869., 4.795, 0.138, 158473., 
  0.115, "samples tested", 76.39, 1.380004385*^9, 450.419, 28.2, 5.989, 
  3.414, 6426.674, 21.2, 282.28, 10.39, 1.9, 20.6, 59.55, 0.53, 69.66}, 
 {"IND", "Asia", "India", "2020-06-21", 410461., 15413., 13254., 306., 
  297.435, 11.169, 9.604, 0.222, 6.807226*^6, 190730., 4.933, 0.138, 164087., 
  0.119, "samples tested", 76.39, 1.380004385*^9, 450.419, 28.2, 5.989, 
  3.414, 6426.674, 21.2, 282.28, 10.39, 1.9, 20.6, 59.55, 0.53, 69.66}, 
 {"IND", "Asia", "India", "2020-06-22", 425282., 14821., 13699., 445., 
  308.174, 10.74, 9.927, 0.322, 6.950493*^6, 143267., 5.037, 0.104, 168051., 
  0.122, "samples tested", 76.39, 1.380004385*^9, 450.419, 28.2, 5.989, 
  3.414, 6426.674, 21.2, 282.28, 10.39, 1.9, 20.6, 59.55, 0.53, 69.66}, 
 {"IND", "Asia", "India", "2020-06-23", 440215., 14933., 14011., 312., 
  318.995, 10.821, 10.153, 0.226, 7.137716*^6, 187223., 5.172, 0.136, 
  173807., 0.126, "samples tested", 76.39, 1.380004385*^9, 450.419, 28.2, 
  5.989, 3.414, 6426.674, 21.2, 282.28, 10.39, 1.9, 20.6, 59.55, 0.53, 
  69.66}, {"IND", "Asia", "India", "2020-06-24", 456183., 15968., 14476., 
  465., 330.566, 11.571, 10.49, 0.337, 7.352911*^6, 215195., 5.328, 0.156, 
  181236., 0.131, "samples tested", 76.39, 1.380004385*^9, 450.419, 28.2, 
  5.989, 3.414, 6426.674, 21.2, 282.28, 10.39, 1.9, 20.6, 59.55, 0.53, 
  69.66}, {"IND", "Asia", "India", "2020-06-25", 473105., 16922., 14894., 
  418., 342.829, 12.262, 10.793, 0.303, 7.560782*^6, 207871., 5.479, 0.151, 
  187302., 0.136, "samples tested", 76.39, 1.380004385*^9, 450.419, 28.2, 
  5.989, 3.414, 6426.674, 21.2, 282.28, 10.39, 1.9, 20.6, 59.55, 0.53, 
  69.66}, {"IND", "Asia", "India", "2020-06-26", 490401., 17296., 15301., 
  407., 355.362, 12.533, 11.088, 0.295, 7.776228*^6, 215446., 5.635, 0.156, 
  192800., 0.14, "samples tested", 76.39, 1.380004385*^9, 450.419, 28.2, 
  5.989, 3.414, 6426.674, 21.2, 282.28, 10.39, 1.9, 20.6, 59.55, 0.53, 
  69.66}, {"IND", "Asia", "India", "2020-06-27", 508953., 18552., 15685., 
  384., 368.805, 13.443, 11.366, 0.278, 7.996707*^6, 220479., 5.795, 0.16, 
  197173., 0.143, "samples tested", 76.39, 1.380004385*^9, 450.419, 28.2, 
  5.989, 3.414, 6426.674, 21.2, 282.28, 10.39, 1.9, 20.6, 59.55, 0.53, 
  69.66}, {"IND", "Asia", "India", "2020-06-28", 528859., 19906., 16095., 
  410., 383.23, 14.425, 11.663, 0.297, 8.227802*^6, 231095., 5.962, 0.167, 
  202939., 0.147, "samples tested", 76.39, 1.380004385*^9, 450.419, 28.2, 
  5.989, 3.414, 6426.674, 21.2, 282.28, 10.39, 1.9, 20.6, 59.55, 0.53, 
  69.66}, {"IND", "Asia", "India", "2020-06-29", 548318., 19459., 16475., 
  380., 397.331, 14.101, 11.938, 0.275, 8.398362*^6, 170560., 6.086, 0.124, 
  206838., 0.15, "samples tested", "", 1.380004385*^9, 450.419, 28.2, 5.989, 
  3.414, 6426.674, 21.2, 282.28, 10.39, 1.9, 20.6, 59.55, 0.53, 69.66}, 
 {"IND", "Asia", "India", "2020-06-30", 566840., 18522., 16893., 418., 
  410.752, 13.422, 12.241, 0.303, 8.608654*^6, 210292., 6.238, 0.152, 
  210134., 0.152, "samples tested", "", 1.380004385*^9, 450.419, 28.2, 5.989, 
  3.414, 6426.674, 21.2, 282.28, 10.39, 1.9, 20.6, 59.55, 0.53, 69.66}, 
 {"IND", "Asia", "India", "2020-07-01", 585493., 18653., 17400., 507., 
  424.269, 13.517, 12.609, 0.367, 8.826585*^6, 217931., 6.396, 0.158, 
  210525., 0.153, "samples tested", "", 1.380004385*^9, 450.419, 28.2, 5.989, 
  3.414, 6426.674, 21.2, 282.28, 10.39, 1.9, 20.6, 59.55, 0.53, 69.66}, 
 {"IND", "Asia", "India", "2020-07-02", 604641., 19148., 17834., 434., 
  438.144, 13.875, 12.923, 0.314, 9.056173*^6, 229588., 6.562, 0.166, 
  213627., 0.155, "samples tested", "", 1.380004385*^9, 450.419, 28.2, 5.989, 
  3.414, 6426.674, 21.2, 282.28, 10.39, 1.9, 20.6, 59.55, 0.53, 69.66}, 
 {"IND", "Asia", "India", "2020-07-03", 625544., 20903., 18213., 379., 
  453.291, 15.147, 13.198, 0.275, 9.297749*^6, 241576., 6.737, 0.175, 
  217360., 0.158, "samples tested", "", 1.380004385*^9, 450.419, 28.2, 5.989, 
  3.414, 6426.674, 21.2, 282.28, 10.39, 1.9, 20.6, 59.55, 0.53, 69.66}, 
 {"IND", "Asia", "India", "2020-07-04", 648315., 22771., 18655., 442., 
  469.792, 16.501, 13.518, 0.32, 9.540132*^6, 242383., 6.913, 0.176, 220489., 
  0.16, "samples tested", "", 1.380004385*^9, 450.419, 28.2, 5.989, 3.414, 
  6426.674, 21.2, 282.28, 10.39, 1.9, 20.6, 59.55, 0.53, 69.66}, 
 {"IND", "Asia", "India", "2020-07-05", 673165., 24850., 19268., 613., 
  487.799, 18.007, 13.962, 0.444, 9.789066*^6, 248934., 7.094, 0.18, 223038., 
  0.162, "samples tested", "", 1.380004385*^9, 450.419, 28.2, 5.989, 3.414, 
  6426.674, 21.2, 282.28, 10.39, 1.9, 20.6, 59.55, 0.53, 69.66}, 
 {"IND", "Asia", "India", "2020-07-06", 697413., 24248., 19693., 425., 
  505.37, 17.571, 14.27, 0.308, 9.969662*^6, 180596., 7.224, 0.131, 224471., 
  0.163, "samples tested", "", 1.380004385*^9, 450.419, 28.2, 5.989, 3.414, 
  6426.674, 21.2, 282.28, 10.39, 1.9, 20.6, 59.55, 0.53, 69.66}, 
 {"IND", "Asia", "India", "2020-07-07", 719665., 22252., 20160., 467., 
  521.495, 16.125, 14.609, 0.338, 1.0211092*^7, 241430., 7.399, 0.175, 
  228920., 0.166, "samples tested", "", 1.380004385*^9, 450.419, 28.2, 5.989, 
  3.414, 6426.674, 21.2, 282.28, 10.39, 1.9, 20.6, 59.55, 0.53, 69.66}, 
 {"IND", "Asia", "India", "2020-07-08", 742417., 22752., 20642., 482., 
  537.982, 16.487, 14.958, 0.349, "", "", "", "", "", "", "", "", 
  1.380004385*^9, 450.419, 28.2, 5.989, 3.414, 6426.674, 21.2, 282.28, 10.39, 
  1.9, 20.6, 59.55, 0.53, 69.66}, {"IDN", "Asia", "Indonesia", "2019-12-31", 
  0., 0., 0., 0., 0., 0., 0., 0., "", "", "", "", "", "", "", "", 
  2.73523621*^8, 145.725, 29.3, 5.319, 3.053, 11188.744, 5.7, 342.864, 6.32, 
  2.8, 76.1, 64.204, 1.04, 71.72}, {"IDN", "Asia", "Indonesia", "2020-01-01", 
  0., 0., 0., 0., 0., 0., 0., 0., "", "", "", "", "", "", "", 0., 
  2.73523621*^8, 145.725, 29.3, 5.319, 3.053, 11188.744, 5.7, 342.864, 6.32, 
  2.8, 76.1, 64.204, 1.04, 71.72}, {"IDN", "Asia", "Indonesia", "2020-01-02", 
  0., 0., 0., 0., 0., 0., 0., 0., "", "", "", "", "", "", "", 0., 
  2.73523621*^8, 145.725, 29.3, 5.319, 3.053, 11188.744, 5.7, 342.864, 6.32, 
  2.8, 76.1, 64.204, 1.04, 71.72}, {"IDN", "Asia", "Indonesia", "2020-01-03", 
  0., 0., 0., 0., 0., 0., 0., 0., "", "", "", "", "", "", "", 5.56, 
  2.73523621*^8, 145.725, 29.3, 5.319, 3.053, 11188.744, 5.7, 342.864, 6.32, 
  2.8, 76.1, 64.204, 1.04, 71.72}, {"IDN", "Asia", "Indonesia", "2020-01-04", 
  0., 0., 0., 0., 0., 0., 0., 0., "", "", "", "", "", "", "", 5.56, 
  2.73523621*^8, 145.725, 29.3, 5.319, 3.053, 11188.744, 5.7, 342.864, 6.32, 
  2.8, 76.1, 64.204, 1.04, 71.72}, {"IDN", "Asia", "Indonesia", "2020-01-05", 
  0., 0., 0., 0., 0., 0., 0., 0., "", "", "", "", "", "", "", 5.56, 
  2.73523621*^8, 145.725, 29.3, 5.319, 3.053, 11188.744, 5.7, 342.864, 6.32, 
  2.8, 76.1, 64.204, 1.04, 71.72}, {"IDN", "Asia", "Indonesia", "2020-01-06", 
  0., 0., 0., 0., 0., 0., 0., 0., "", "", "", "", "", "", "", 5.56, 
  2.73523621*^8, 145.725, 29.3, 5.319, 3.053, 11188.744, 5.7, 342.864, 6.32, 
  2.8, 76.1, 64.204, 1.04, 71.72}, {"IDN", "Asia", "Indonesia", "2020-01-07", 
  0., 0., 0., 0., 0., 0., 0., 0., "", "", "", "", "", "", "", 5.56, 
  2.73523621*^8, 145.725, 29.3, 5.319, 3.053, 11188.744, 5.7, 342.864, 6.32, 
  2.8, 76.1, 64.204, 1.04, 71.72}, {"IDN", "Asia", "Indonesia", "2020-01-08", 
  0., 0., 0., 0., 0., 0., 0., 0., "", "", "", "", "", "", "", 5.56, 
  2.73523621*^8, 145.725, 29.3, 5.319, 3.053, 11188.744, 5.7, 342.864, 6.32, 
  2.8, 76.1, 64.204, 1.04, 71.72}, {"IDN", "Asia", "Indonesia", "2020-01-09", 
  0., 0., 0., 0., 0., 0., 0., 0., "", "", "", "", "", "", "", 5.56, 
  2.73523621*^8, 145.725, 29.3, 5.319, 3.053, 11188.744, 5.7, 342.864, 6.32, 
  2.8, 76.1, 64.204, 1.04, 71.72}, {"IDN", "Asia", "Indonesia", "2020-01-10", 
  0., 0., 0., 0., 0., 0., 0., 0., "", "", "", "", "", "", "", 5.56, 
  2.73523621*^8, 145.725, 29.3, 5.319, 3.053, 11188.744, 5.7, 342.864, 6.32, 
  2.8, 76.1, 64.204, 1.04, 71.72}, {"IDN", "Asia", "Indonesia", "2020-01-11", 
  0., 0., 0., 0., 0., 0., 0., 0., "", "", "", "", "", "", "", 5.56, 
  2.73523621*^8, 145.725, 29.3, 5.319, 3.053, 11188.744, 5.7, 342.864, 6.32, 
  2.8, 76.1, 64.204, 1.04, 71.72}, {"IDN", "Asia", "Indonesia", "2020-01-12", 
  0., 0., 0., 0., 0., 0., 0., 0., "", "", "", "", "", "", "", 5.56, 
  2.73523621*^8, 145.725, 29.3, 5.319, 3.053, 11188.744, 5.7, 342.864, 6.32, 
  2.8, 76.1, 64.204, 1.04, 71.72}, {"IDN", "Asia", "Indonesia", "2020-01-13", 
  0., 0., 0., 0., 0., 0., 0., 0., "", "", "", "", "", "", "", 5.56, 
  2.73523621*^8, 145.725, 29.3, 5.319, 3.053, 11188.744, 5.7, 342.864, 6.32, 
  2.8, 76.1, 64.204, 1.04, 71.72}, {"IDN", "Asia", "Indonesia", "2020-01-14", 
  0., 0., 0., 0., 0., 0., 0., 0., "", "", "", "", "", "", "", 5.56, 
  2.73523621*^8, 145.725, 29.3, 5.319, 3.053, 11188.744, 5.7, 342.864, 6.32, 
  2.8, 76.1, 64.204, 1.04, 71.72}, {"IDN", "Asia", "Indonesia", "2020-01-15", 
  0., 0., 0., 0., 0., 0., 0., 0., "", "", "", "", "", "", "", 5.56, 
  2.73523621*^8, 145.725, 29.3, 5.319, 3.053, 11188.744, 5.7, 342.864, 6.32, 
  2.8, 76.1, 64.204, 1.04, 71.72}, {"IDN", "Asia", "Indonesia", "2020-01-16", 
  0., 0., 0., 0., 0., 0., 0., 0., "", "", "", "", "", "", "", 5.56, 
  2.73523621*^8, 145.725, 29.3, 5.319, 3.053, 11188.744, 5.7, 342.864, 6.32, 
  2.8, 76.1, 64.204, 1.04, 71.72}, {"IDN", "Asia", "Indonesia", "2020-01-17", 
  0., 0., 0., 0., 0., 0., 0., 0., "", "", "", "", "", "", "", 5.56, 
  2.73523621*^8, 145.725, 29.3, 5.319, 3.053, 11188.744, 5.7, 342.864, 6.32, 
  2.8, 76.1, 64.204, 1.04, 71.72}, {"IDN", "Asia", "Indonesia", "2020-01-18", 
  0., 0., 0., 0., 0., 0., 0., 0., "", "", "", "", "", "", "", 8.33, 
  2.73523621*^8, 145.725, 29.3, 5.319, 3.053, 11188.744, 5.7, 342.864, 6.32, 
  2.8, 76.1, 64.204, 1.04, 71.72}, {"IDN", "Asia", "Indonesia", "2020-01-19", 
  0., 0., 0., 0., 0., 0., 0., 0., "", "", "", "", "", "", "", 8.33, 
  2.73523621*^8, 145.725, 29.3, 5.319, 3.053, 11188.744, 5.7, 342.864, 6.32, 
  2.8, 76.1, 64.204, 1.04, 71.72}, {"IDN", "Asia", "Indonesia", "2020-01-20", 
  0., 0., 0., 0., 0., 0., 0., 0., "", "", "", "", "", "", "", 8.33, 
  2.73523621*^8, 145.725, 29.3, 5.319, 3.053, 11188.744, 5.7, 342.864, 6.32, 
  2.8, 76.1, 64.204, 1.04, 71.72}, {"IDN", "Asia", "Indonesia", "2020-01-21", 
  0., 0., 0., 0., 0., 0., 0., 0., "", "", "", "", "", "", "", 8.33, 
  2.73523621*^8, 145.725, 29.3, 5.319, 3.053, 11188.744, 5.7, 342.864, 6.32, 
  2.8, 76.1, 64.204, 1.04, 71.72}, {"IDN", "Asia", "Indonesia", "2020-01-22", 
  0., 0., 0., 0., 0., 0., 0., 0., "", "", "", "", "", "", "", 8.33, 
  2.73523621*^8, 145.725, 29.3, 5.319, 3.053, 11188.744, 5.7, 342.864, 6.32, 
  2.8, 76.1, 64.204, 1.04, 71.72}, {"IDN", "Asia", "Indonesia", "2020-01-23", 
  0., 0., 0., 0., 0., 0., 0., 0., "", "", "", "", "", "", "", 8.33, 
  2.73523621*^8, 145.725, 29.3, 5.319, 3.053, 11188.744, 5.7, 342.864, 6.32, 
  2.8, 76.1, 64.204, 1.04, 71.72}, {"IDN", "Asia", "Indonesia", "2020-01-24", 
  0., 0., 0., 0., 0., 0., 0., 0., "", "", "", "", "", "", "", 8.33, 
  2.73523621*^8, 145.725, 29.3, 5.319, 3.053, 11188.744, 5.7, 342.864, 6.32, 
  2.8, 76.1, 64.204, 1.04, 71.72}, {"IDN", "Asia", "Indonesia", "2020-01-25", 
  0., 0., 0., 0., 0., 0., 0., 0., "", "", "", "", "", "", "", 8.33, 
  2.73523621*^8, 145.725, 29.3, 5.319, 3.053, 11188.744, 5.7, 342.864, 6.32, 
  2.8, 76.1, 64.204, 1.04, 71.72}, {"IDN", "Asia", "Indonesia", "2020-01-26", 
  0., 0., 0., 0., 0., 0., 0., 0., "", "", "", "", "", "", "", 8.33, 
  2.73523621*^8, 145.725, 29.3, 5.319, 3.053, 11188.744, 5.7, 342.864, 6.32, 
  2.8, 76.1, 64.204, 1.04, 71.72}, {"IDN", "Asia", "Indonesia", "2020-01-27", 
  0., 0., 0., 0., 0., 0., 0., 0., "", "", "", "", "", "", "", 8.33, 
  2.73523621*^8, 145.725, 29.3, 5.319, 3.053, 11188.744, 5.7, 342.864, 6.32, 
  2.8, 76.1, 64.204, 1.04, 71.72}, {"IDN", "Asia", "Indonesia", "2020-01-28", 
  0., 0., 0., 0., 0., 0., 0., 0., "", "", "", "", "", "", "", 8.33, 
  2.73523621*^8, 145.725, 29.3, 5.319, 3.053, 11188.744, 5.7, 342.864, 6.32, 
  2.8, 76.1, 64.204, 1.04, 71.72}, {"IDN", "Asia", "Indonesia", "2020-01-29", 
  0., 0., 0., 0., 0., 0., 0., 0., "", "", "", "", "", "", "", 13.89, 
  2.73523621*^8, 145.725, 29.3, 5.319, 3.053, 11188.744, 5.7, 342.864, 6.32, 
  2.8, 76.1, 64.204, 1.04, 71.72}, {"IDN", "Asia", "Indonesia", "2020-01-30", 
  0., 0., 0., 0., 0., 0., 0., 0., "", "", "", "", "", "", "", 13.89, 
  2.73523621*^8, 145.725, 29.3, 5.319, 3.053, 11188.744, 5.7, 342.864, 6.32, 
  2.8, 76.1, 64.204, 1.04, 71.72}, {"IDN", "Asia", "Indonesia", "2020-01-31", 
  0., 0., 0., 0., 0., 0., 0., 0., "", "", "", "", "", "", "", 13.89, 
  2.73523621*^8, 145.725, 29.3, 5.319, 3.053, 11188.744, 5.7, 342.864, 6.32, 
  2.8, 76.1, 64.204, 1.04, 71.72}, {"IDN", "Asia", "Indonesia", "2020-02-01", 
  0., 0., 0., 0., 0., 0., 0., 0., "", "", "", "", "", "", "", 13.89, 
  2.73523621*^8, 145.725, 29.3, 5.319, 3.053, 11188.744, 5.7, 342.864, 6.32, 
  2.8, 76.1, 64.204, 1.04, 71.72}, {"IDN", "Asia", "Indonesia", "2020-02-02", 
  0., 0., 0., 0., 0., 0., 0., 0., "", "", "", "", "", "", "", 13.89, 
  2.73523621*^8, 145.725, 29.3, 5.319, 3.053, 11188.744, 5.7, 342.864, 6.32, 
  2.8, 76.1, 64.204, 1.04, 71.72}, {"IDN", "Asia", "Indonesia", "2020-02-03", 
  0., 0., 0., 0., 0., 0., 0., 0., "", "", "", "", "", "", "", 23.15, 
  2.73523621*^8, 145.725, 29.3, 5.319, 3.053, 11188.744, 5.7, 342.864, 6.32, 
  2.8, 76.1, 64.204, 1.04, 71.72}, {"IDN", "Asia", "Indonesia", "2020-02-04", 
  0., 0., 0., 0., 0., 0., 0., 0., "", "", "", "", "", "", "", 23.15, 
  2.73523621*^8, 145.725, 29.3, 5.319, 3.053, 11188.744, 5.7, 342.864, 6.32, 
  2.8, 76.1, 64.204, 1.04, 71.72}, {"IDN", "Asia", "Indonesia", "2020-02-05", 
  0., 0., 0., 0., 0., 0., 0., 0., "", "", "", "", "", "", "", 28.7, 
  2.73523621*^8, 145.725, 29.3, 5.319, 3.053, 11188.744, 5.7, 342.864, 6.32, 
  2.8, 76.1, 64.204, 1.04, 71.72}, {"IDN", "Asia", "Indonesia", "2020-02-06", 
  0., 0., 0., 0., 0., 0., 0., 0., "", "", "", "", "", "", "", 28.7, 
  2.73523621*^8, 145.725, 29.3, 5.319, 3.053, 11188.744, 5.7, 342.864, 6.32, 
  2.8, 76.1, 64.204, 1.04, 71.72}, {"IDN", "Asia", "Indonesia", "2020-02-07", 
  0., 0., 0., 0., 0., 0., 0., 0., "", "", "", "", "", "", "", 28.7, 
  2.73523621*^8, 145.725, 29.3, 5.319, 3.053, 11188.744, 5.7, 342.864, 6.32, 
  2.8, 76.1, 64.204, 1.04, 71.72}, {"IDN", "Asia", "Indonesia", "2020-02-08", 
  0., 0., 0., 0., 0., 0., 0., 0., "", "", "", "", "", "", "", 28.7, 
  2.73523621*^8, 145.725, 29.3, 5.319, 3.053, 11188.744, 5.7, 342.864, 6.32, 
  2.8, 76.1, 64.204, 1.04, 71.72}, {"IDN", "Asia", "Indonesia", "2020-02-09", 
  0., 0., 0., 0., 0., 0., 0., 0., "", "", "", "", "", "", "", 28.7, 
  2.73523621*^8, 145.725, 29.3, 5.319, 3.053, 11188.744, 5.7, 342.864, 6.32, 
  2.8, 76.1, 64.204, 1.04, 71.72}, {"IDN", "Asia", "Indonesia", "2020-02-10", 
  0., 0., 0., 0., 0., 0., 0., 0., "", "", "", "", "", "", "", 28.7, 
  2.73523621*^8, 145.725, 29.3, 5.319, 3.053, 11188.744, 5.7, 342.864, 6.32, 
  2.8, 76.1, 64.204, 1.04, 71.72}, {"IDN", "Asia", "Indonesia", "2020-02-11", 
  0., 0., 0., 0., 0., 0., 0., 0., "", "", "", "", "", "", "", 28.7, 
  2.73523621*^8, 145.725, 29.3, 5.319, 3.053, 11188.744, 5.7, 342.864, 6.32, 
  2.8, 76.1, 64.204, 1.04, 71.72}, {"IDN", "Asia", "Indonesia", "2020-02-12", 
  0., 0., 0., 0., 0., 0., 0., 0., "", "", "", "", "", "", "", 28.7, 
  2.73523621*^8, 145.725, 29.3, 5.319, 3.053, 11188.744, 5.7, 342.864, 6.32, 
  2.8, 76.1, 64.204, 1.04, 71.72}, {"IDN", "Asia", "Indonesia", "2020-02-13", 
  0., 0., 0., 0., 0., 0., 0., 0., "", "", "", "", "", "", "", 28.7, 
  2.73523621*^8, 145.725, 29.3, 5.319, 3.053, 11188.744, 5.7, 342.864, 6.32, 
  2.8, 76.1, 64.204, 1.04, 71.72}, {"IDN", "Asia", "Indonesia", "2020-02-14", 
  0., 0., 0., 0., 0., 0., 0., 0., "", "", "", "", "", "", "", 28.7, 
  2.73523621*^8, 145.725, 29.3, 5.319, 3.053, 11188.744, 5.7, 342.864, 6.32, 
  2.8, 76.1, 64.204, 1.04, 71.72}, {"IDN", "Asia", "Indonesia", "2020-02-15", 
  0., 0., 0., 0., 0., 0., 0., 0., "", "", "", "", "", "", "", 28.7, 
  2.73523621*^8, 145.725, 29.3, 5.319, 3.053, 11188.744, 5.7, 342.864, 6.32, 
  2.8, 76.1, 64.204, 1.04, 71.72}, {"IDN", "Asia", "Indonesia", "2020-02-16", 
  0., 0., 0., 0., 0., 0., 0., 0., "", "", "", "", "", "", "", 28.7, 
  2.73523621*^8, 145.725, 29.3, 5.319, 3.053, 11188.744, 5.7, 342.864, 6.32, 
  2.8, 76.1, 64.204, 1.04, 71.72}, {"IDN", "Asia", "Indonesia", "2020-02-17", 
  0., 0., 0., 0., 0., 0., 0., 0., "", "", "", "", "", "", "", 28.7, 
  2.73523621*^8, 145.725, 29.3, 5.319, 3.053, 11188.744, 5.7, 342.864, 6.32, 
  2.8, 76.1, 64.204, 1.04, 71.72}, {"IDN", "Asia", "Indonesia", "2020-02-18", 
  0., 0., 0., 0., 0., 0., 0., 0., "", "", "", "", "", "", "", 28.7, 
  2.73523621*^8, 145.725, 29.3, 5.319, 3.053, 11188.744, 5.7, 342.864, 6.32, 
  2.8, 76.1, 64.204, 1.04, 71.72}, {"IDN", "Asia", "Indonesia", "2020-02-19", 
  0., 0., 0., 0., 0., 0., 0., 0., "", "", "", "", "", "", "", 28.7, 
  2.73523621*^8, 145.725, 29.3, 5.319, 3.053, 11188.744, 5.7, 342.864, 6.32, 
  2.8, 76.1, 64.204, 1.04, 71.72}, {"IDN", "Asia", "Indonesia", "2020-02-20", 
  0., 0., 0., 0., 0., 0., 0., 0., "", "", "", "", "", "", "", 28.7, 
  2.73523621*^8, 145.725, 29.3, 5.319, 3.053, 11188.744, 5.7, 342.864, 6.32, 
  2.8, 76.1, 64.204, 1.04, 71.72}, {"IDN", "Asia", "Indonesia", "2020-02-21", 
  0., 0., 0., 0., 0., 0., 0., 0., "", "", "", "", "", "", "", 28.7, 
  2.73523621*^8, 145.725, 29.3, 5.319, 3.053, 11188.744, 5.7, 342.864, 6.32, 
  2.8, 76.1, 64.204, 1.04, 71.72}, {"IDN", "Asia", "Indonesia", "2020-02-22", 
  0., 0., 0., 0., 0., 0., 0., 0., "", "", "", "", "", "", "", 28.7, 
  2.73523621*^8, 145.725, 29.3, 5.319, 3.053, 11188.744, 5.7, 342.864, 6.32, 
  2.8, 76.1, 64.204, 1.04, 71.72}, {"IDN", "Asia", "Indonesia", "2020-02-23", 
  0., 0., 0., 0., 0., 0., 0., 0., "", "", "", "", "", "", "", 28.7, 
  2.73523621*^8, 145.725, 29.3, 5.319, 3.053, 11188.744, 5.7, 342.864, 6.32, 
  2.8, 76.1, 64.204, 1.04, 71.72}, {"IDN", "Asia", "Indonesia", "2020-02-24", 
  0., 0., 0., 0., 0., 0., 0., 0., "", "", "", "", "", "", "", 28.7, 
  2.73523621*^8, 145.725, 29.3, 5.319, 3.053, 11188.744, 5.7, 342.864, 6.32, 
  2.8, 76.1, 64.204, 1.04, 71.72}, {"IDN", "Asia", "Indonesia", "2020-02-25", 
  0., 0., 0., 0., 0., 0., 0., 0., "", "", "", "", "", "", "", 28.7, 
  2.73523621*^8, 145.725, 29.3, 5.319, 3.053, 11188.744, 5.7, 342.864, 6.32, 
  2.8, 76.1, 64.204, 1.04, 71.72}, {"IDN", "Asia", "Indonesia", "2020-02-26", 
  0., 0., 0., 0., 0., 0., 0., 0., "", "", "", "", "", "", "", 28.7, 
  2.73523621*^8, 145.725, 29.3, 5.319, 3.053, 11188.744, 5.7, 342.864, 6.32, 
  2.8, 76.1, 64.204, 1.04, 71.72}, {"IDN", "Asia", "Indonesia", "2020-02-27", 
  0., 0., 0., 0., 0., 0., 0., 0., "", "", "", "", "", "", "", 28.7, 
  2.73523621*^8, 145.725, 29.3, 5.319, 3.053, 11188.744, 5.7, 342.864, 6.32, 
  2.8, 76.1, 64.204, 1.04, 71.72}, {"IDN", "Asia", "Indonesia", "2020-02-28", 
  0., 0., 0., 0., 0., 0., 0., 0., "", "", "", "", "", "", "", 28.7, 
  2.73523621*^8, 145.725, 29.3, 5.319, 3.053, 11188.744, 5.7, 342.864, 6.32, 
  2.8, 76.1, 64.204, 1.04, 71.72}, {"IDN", "Asia", "Indonesia", "2020-02-29", 
  0., 0., 0., 0., 0., 0., 0., 0., "", "", "", "", "", "", "", 28.7, 
  2.73523621*^8, 145.725, 29.3, 5.319, 3.053, 11188.744, 5.7, 342.864, 6.32, 
  2.8, 76.1, 64.204, 1.04, 71.72}, {"IDN", "Asia", "Indonesia", "2020-03-01", 
  0., 0., 0., 0., 0., 0., 0., 0., "", "", "", "", "", "", "", 28.7, 
  2.73523621*^8, 145.725, 29.3, 5.319, 3.053, 11188.744, 5.7, 342.864, 6.32, 
  2.8, 76.1, 64.204, 1.04, 71.72}, {"IDN", "Asia", "Indonesia", "2020-03-02", 
  2., 2., 0., 0., 0.007, 0.007, 0., 0., "", "", "", "", "", "", "", 28.7, 
  2.73523621*^8, 145.725, 29.3, 5.319, 3.053, 11188.744, 5.7, 342.864, 6.32, 
  2.8, 76.1, 64.204, 1.04, 71.72}, {"IDN", "Asia", "Indonesia", "2020-03-07", 
  4., 2., 0., 0., 0.015, 0.007, 0., 0., "", "", "", "", "", "", "", 37.04, 
  2.73523621*^8, 145.725, 29.3, 5.319, 3.053, 11188.744, 5.7, 342.864, 6.32, 
  2.8, 76.1, 64.204, 1.04, 71.72}, {"IDN", "Asia", "Indonesia", "2020-03-09", 
  6., 2., 0., 0., 0.022, 0.007, 0., 0., "", "", "", "", "", "", "", 37.04, 
  2.73523621*^8, 145.725, 29.3, 5.319, 3.053, 11188.744, 5.7, 342.864, 6.32, 
  2.8, 76.1, 64.204, 1.04, 71.72}, {"IDN", "Asia", "Indonesia", "2020-03-11", 
  19., 13., 0., 0., 0.069, 0.048, 0., 0., "", "", "", "", "", "", "", 37.04, 
  2.73523621*^8, 145.725, 29.3, 5.319, 3.053, 11188.744, 5.7, 342.864, 6.32, 
  2.8, 76.1, 64.204, 1.04, 71.72}, {"IDN", "Asia", "Indonesia", "2020-03-12", 
  34., 15., 1., 1., 0.124, 0.055, 0.004, 0.004, "", "", "", "", "", "", "", 
  37.04, 2.73523621*^8, 145.725, 29.3, 5.319, 3.053, 11188.744, 5.7, 342.864, 
  6.32, 2.8, 76.1, 64.204, 1.04, 71.72}, {"IDN", "Asia", "Indonesia", 
  "2020-03-14", 69., 35., 4., 3., 0.252, 0.128, 0.015, 0.011, "", "", "", "", 
  "", "", "", 37.04, 2.73523621*^8, 145.725, 29.3, 5.319, 3.053, 11188.744, 
  5.7, 342.864, 6.32, 2.8, 76.1, 64.204, 1.04, 71.72}, 
 {"IDN", "Asia", "Indonesia", "2020-03-15", 96., 27., 4., 0., 0.351, 0.099, 
  0.015, 0., "", "", "", "", "", "", "", 40.74, 2.73523621*^8, 145.725, 29.3, 
  5.319, 3.053, 11188.744, 5.7, 342.864, 6.32, 2.8, 76.1, 64.204, 1.04, 
  71.72}, {"IDN", "Asia", "Indonesia", "2020-03-16", 117., 21., 5., 1., 
  0.428, 0.077, 0.018, 0.004, 1230., "", 0.004, "", "", "", "people tested", 
  43.52, 2.73523621*^8, 145.725, 29.3, 5.319, 3.053, 11188.744, 5.7, 342.864, 
  6.32, 2.8, 76.1, 64.204, 1.04, 71.72}, {"IDN", "Asia", "Indonesia", 
  "2020-03-17", 134., 17., 5., 0., 0.49, 0.062, 0.018, 0., 1255., 25., 0.005, 
  0., "", "", "people tested", 40.74, 2.73523621*^8, 145.725, 29.3, 5.319, 
  3.053, 11188.744, 5.7, 342.864, 6.32, 2.8, 76.1, 64.204, 1.04, 71.72}, 
 {"IDN", "Asia", "Indonesia", "2020-03-18", 172., 38., 5., 0., 0.629, 0.139, 
  0.018, 0., "", "", "", "", "", "", "people tested", 40.74, 2.73523621*^8, 
  145.725, 29.3, 5.319, 3.053, 11188.744, 5.7, 342.864, 6.32, 2.8, 76.1, 
  64.204, 1.04, 71.72}, {"IDN", "Asia", "Indonesia", "2020-03-19", 172., 0., 
  5., 0., 0.629, 0., 0.018, 0., 1651., "", 0.006, "", "", "", 
  "people tested", 43.52, 2.73523621*^8, 145.725, 29.3, 5.319, 3.053, 
  11188.744, 5.7, 342.864, 6.32, 2.8, 76.1, 64.204, 1.04, 71.72}, 
 {"IDN", "Asia", "Indonesia", "2020-03-20", 227., 55., 19., 14., 0.83, 0.201, 
  0.069, 0.051, 1898., 247., 0.007, 0.001, "", "", "people tested", 43.52, 
  2.73523621*^8, 145.725, 29.3, 5.319, 3.053, 11188.744, 5.7, 342.864, 6.32, 
  2.8, 76.1, 64.204, 1.04, 71.72}, {"IDN", "Asia", "Indonesia", "2020-03-21", 
  309., 82., 25., 6., 1.13, 0.3, 0.091, 0.022, "", "", "", "", "", "", 
  "people tested", 43.52, 2.73523621*^8, 145.725, 29.3, 5.319, 3.053, 
  11188.744, 5.7, 342.864, 6.32, 2.8, 76.1, 64.204, 1.04, 71.72}, 
 {"IDN", "Asia", "Indonesia", "2020-03-22", 450., 141., 38., 13., 1.645, 
  0.515, 0.139, 0.048, 2409., "", 0.009, "", "", "", "people tested", 43.52, 
  2.73523621*^8, 145.725, 29.3, 5.319, 3.053, 11188.744, 5.7, 342.864, 6.32, 
  2.8, 76.1, 64.204, 1.04, 71.72}, {"IDN", "Asia", "Indonesia", "2020-03-23", 
  514., 64., 48., 10., 1.879, 0.234, 0.175, 0.037, 2483., 74., 0.009, 0., 
  179., 0.001, "people tested", 46.3, 2.73523621*^8, 145.725, 29.3, 5.319, 
  3.053, 11188.744, 5.7, 342.864, 6.32, 2.8, 76.1, 64.204, 1.04, 71.72}, 
 {"IDN", "Asia", "Indonesia", "2020-03-24", 579., 65., 49., 1., 2.117, 0.238, 
  0.179, 0.004, 2863., 380., 0.01, 0.001, 230., 0.001, "people tested", 46.3, 
  2.73523621*^8, 145.725, 29.3, 5.319, 3.053, 11188.744, 5.7, 342.864, 6.32, 
  2.8, 76.1, 64.204, 1.04, 71.72}, {"IDN", "Asia", "Indonesia", "2020-03-25", 
  686., 107., 55., 6., 2.508, 0.391, 0.201, 0.022, "", "", "", "", 279., 
  0.001, "people tested", 46.3, 2.73523621*^8, 145.725, 29.3, 5.319, 3.053, 
  11188.744, 5.7, 342.864, 6.32, 2.8, 76.1, 64.204, 1.04, 71.72}, 
 {"IDN", "Asia", "Indonesia", "2020-03-26", 790., 104., 58., 3., 2.888, 0.38, 
  0.212, 0.011, "", "", "", "", 328., 0.001, "people tested", 48.15, 
  2.73523621*^8, 145.725, 29.3, 5.319, 3.053, 11188.744, 5.7, 342.864, 6.32, 
  2.8, 76.1, 64.204, 1.04, 71.72}, {"IDN", "Asia", "Indonesia", "2020-03-27", 
  893., 103., 78., 20., 3.265, 0.377, 0.285, 0.073, 4489., "", 0.016, "", 
  370., 0.001, "people tested", 48.15, 2.73523621*^8, 145.725, 29.3, 5.319, 
  3.053, 11188.744, 5.7, 342.864, 6.32, 2.8, 76.1, 64.204, 1.04, 71.72}, 
 {"IDN", "Asia", "Indonesia", "2020-03-28", 1046., 153., 87., 9., 3.824, 
  0.559, 0.318, 0.033, 5775., 1286., 0.021, 0.005, 517., 0.002, 
  "people tested", 48.15, 2.73523621*^8, 145.725, 29.3, 5.319, 3.053, 
  11188.744, 5.7, 342.864, 6.32, 2.8, 76.1, 64.204, 1.04, 71.72}, 
 {"IDN", "Asia", "Indonesia", "2020-03-29", 1155., 109., 102., 15., 4.223, 
  0.399, 0.373, 0.055, 6266., 491., 0.023, 0.002, 551., 0.002, 
  "people tested", 50.93, 2.73523621*^8, 145.725, 29.3, 5.319, 3.053, 
  11188.744, 5.7, 342.864, 6.32, 2.8, 76.1, 64.204, 1.04, 71.72}, 
 {"IDN", "Asia", "Indonesia", "2020-03-30", 1285., 130., 114., 12., 4.698, 
  0.475, 0.417, 0.044, 6534., 268., 0.024, 0.001, 579., 0.002, 
  "people tested", 50.93, 2.73523621*^8, 145.725, 29.3, 5.319, 3.053, 
  11188.744, 5.7, 342.864, 6.32, 2.8, 76.1, 64.204, 1.04, 71.72}, 
 {"IDN", "Asia", "Indonesia", "2020-03-31", 1414., 129., 122., 8., 5.17, 
  0.472, 0.446, 0.029, 6663., 129., 0.024, 0., 543., 0.002, "people tested", 
  50.93, 2.73523621*^8, 145.725, 29.3, 5.319, 3.053, 11188.744, 5.7, 342.864, 
  6.32, 2.8, 76.1, 64.204, 1.04, 71.72}, {"IDN", "Asia", "Indonesia", 
  "2020-04-01", 1528., 114., 136., 14., 5.586, 0.417, 0.497, 0.051, 6777., 
  114., 0.025, 0., 482., 0.002, "people tested", 50.93, 2.73523621*^8, 
  145.725, 29.3, 5.319, 3.053, 11188.744, 5.7, 342.864, 6.32, 2.8, 76.1, 
  64.204, 1.04, 71.72}, {"IDN", "Asia", "Indonesia", "2020-04-02", 1677., 
  149., 157., 21., 6.131, 0.545, 0.574, 0.077, 7193., 416., 0.026, 0.002, 
  464., 0.002, "people tested", 50.93, 2.73523621*^8, 145.725, 29.3, 5.319, 
  3.053, 11188.744, 5.7, 342.864, 6.32, 2.8, 76.1, 64.204, 1.04, 71.72}, 
 {"IDN", "Asia", "Indonesia", "2020-04-03", 1790., 113., 170., 13., 6.544, 
  0.413, 0.622, 0.048, 7621., 428., 0.028, 0.002, 447., 0.002, 
  "people tested", 50.93, 2.73523621*^8, 145.725, 29.3, 5.319, 3.053, 
  11188.744, 5.7, 342.864, 6.32, 2.8, 76.1, 64.204, 1.04, 71.72}, 
 {"IDN", "Asia", "Indonesia", "2020-04-04", 1986., 196., 181., 11., 7.261, 
  0.717, 0.662, 0.04, 7986., 365., 0.029, 0.001, 316., 0.001, 
  "people tested", 50.93, 2.73523621*^8, 145.725, 29.3, 5.319, 3.053, 
  11188.744, 5.7, 342.864, 6.32, 2.8, 76.1, 64.204, 1.04, 71.72}, 
 {"IDN", "Asia", "Indonesia", "2020-04-05", 2092., 106., 191., 10., 7.648, 
  0.388, 0.698, 0.037, "", "", "", "", 494., 0.002, "people tested", 50.93, 
  2.73523621*^8, 145.725, 29.3, 5.319, 3.053, 11188.744, 5.7, 342.864, 6.32, 
  2.8, 76.1, 64.204, 1.04, 71.72}, {"IDN", "Asia", "Indonesia", "2020-04-06", 
  2273., 181., 198., 7., 8.31, 0.662, 0.724, 0.026, 11460., "", 0.042, "", 
  704., 0.003, "people tested", 50.93, 2.73523621*^8, 145.725, 29.3, 5.319, 
  3.053, 11188.744, 5.7, 342.864, 6.32, 2.8, 76.1, 64.204, 1.04, 71.72}, 
 {"IDN", "Asia", "Indonesia", "2020-04-07", 2491., 218., 209., 11., 9.107, 
  0.797, 0.764, 0.04, 13433., 1973., 0.049, 0.007, 967., 0.004, 
  "people tested", 60.65, 2.73523621*^8, 145.725, 29.3, 5.319, 3.053, 
  11188.744, 5.7, 342.864, 6.32, 2.8, 76.1, 64.204, 1.04, 71.72}, 
 {"IDN", "Asia", "Indonesia", "2020-04-08", 2738., 247., 221., 12., 10.01, 
  0.903, 0.808, 0.044, 14571., 1138., 0.053, 0.004, 1113., 0.004, 
  "people tested", 60.65, 2.73523621*^8, 145.725, 29.3, 5.319, 3.053, 
  11188.744, 5.7, 342.864, 6.32, 2.8, 76.1, 64.204, 1.04, 71.72}, 
 {"IDN", "Asia", "Indonesia", "2020-04-09", 2956., 218., 240., 19., 10.807, 
  0.797, 0.877, 0.069, 16848., 2277., 0.062, 0.008, 1379., 0.005, 
  "people tested", 60.65, 2.73523621*^8, 145.725, 29.3, 5.319, 3.053, 
  11188.744, 5.7, 342.864, 6.32, 2.8, 76.1, 64.204, 1.04, 71.72}, 
 {"IDN", "Asia", "Indonesia", "2020-04-10", 3293., 337., 280., 40., 12.039, 
  1.232, 1.024, 0.146, 19452., 2604., 0.071, 0.01, 1690., 0.006, 
  "people tested", 71.76, 2.73523621*^8, 145.725, 29.3, 5.319, 3.053, 
  11188.744, 5.7, 342.864, 6.32, 2.8, 76.1, 64.204, 1.04, 71.72}, 
 {"IDN", "Asia", "Indonesia", "2020-04-11", 3512., 219., 306., 26., 12.84, 
  0.801, 1.119, 0.095, 19782., 330., 0.072, 0.001, 1685., 0.006, 
  "people tested", 71.76, 2.73523621*^8, 145.725, 29.3, 5.319, 3.053, 
  11188.744, 5.7, 342.864, 6.32, 2.8, 76.1, 64.204, 1.04, 71.72}, 
 {"IDN", "Asia", "Indonesia", "2020-04-12", 3842., 330., 327., 21., 14.046, 
  1.206, 1.196, 0.077, 27075., 7293., 0.099, 0.027, 2479., 0.009, 
  "people tested", 71.76, 2.73523621*^8, 145.725, 29.3, 5.319, 3.053, 
  11188.744, 5.7, 342.864, 6.32, 2.8, 76.1, 64.204, 1.04, 71.72}, 
 {"IDN", "Asia", "Indonesia", "2020-04-13", 4241., 399., 373., 46., 15.505, 
  1.459, 1.364, 0.168, 27391., 316., 0.1, 0.001, 2276., 0.008, 
  "people tested", 71.76, 2.73523621*^8, 145.725, 29.3, 5.319, 3.053, 
  11188.744, 5.7, 342.864, 6.32, 2.8, 76.1, 64.204, 1.04, 71.72}, 
 {"IDN", "Asia", "Indonesia", "2020-04-14", 4557., 316., 399., 26., 16.66, 
  1.155, 1.459, 0.095, 31628., 4237., 0.116, 0.015, 2599., 0.01, 
  "people tested", 71.76, 2.73523621*^8, 145.725, 29.3, 5.319, 3.053, 
  11188.744, 5.7, 342.864, 6.32, 2.8, 76.1, 64.204, 1.04, 71.72}, 
 {"IDN", "Asia", "Indonesia", "2020-04-15", 4839., 282., 459., 60., 17.691, 
  1.031, 1.678, 0.219, 33001., 1373., 0.121, 0.005, 2633., 0.01, 
  "people tested", 71.76, 2.73523621*^8, 145.725, 29.3, 5.319, 3.053, 
  11188.744, 5.7, 342.864, 6.32, 2.8, 76.1, 64.204, 1.04, 71.72}, 
 {"IDN", "Asia", "Indonesia", "2020-04-16", 5136., 297., 469., 10., 18.777, 
  1.086, 1.715, 0.037, 34975., 1974., 0.128, 0.007, 2590., 0.009, 
  "people tested", 71.76, 2.73523621*^8, 145.725, 29.3, 5.319, 3.053, 
  11188.744, 5.7, 342.864, 6.32, 2.8, 76.1, 64.204, 1.04, 71.72}, 
 {"IDN", "Asia", "Indonesia", "2020-04-17", 5516., 380., 496., 27., 20.166, 
  1.389, 1.813, 0.099, 37134., 2159., 0.136, 0.008, 2526., 0.009, 
  "people tested", 71.76, 2.73523621*^8, 145.725, 29.3, 5.319, 3.053, 
  11188.744, 5.7, 342.864, 6.32, 2.8, 76.1, 64.204, 1.04, 71.72}, 
 {"IDN", "Asia", "Indonesia", "2020-04-18", 5923., 407., 520., 24., 21.654, 
  1.488, 1.901, 0.088, 39422., 2288., 0.144, 0.008, 2806., 0.01, 
  "people tested", 71.76, 2.73523621*^8, 145.725, 29.3, 5.319, 3.053, 
  11188.744, 5.7, 342.864, 6.32, 2.8, 76.1, 64.204, 1.04, 71.72}, 
 {"IDN", "Asia", "Indonesia", "2020-04-19", 6248., 325., 535., 15., 22.843, 
  1.188, 1.956, 0.055, 42219., 2797., 0.154, 0.01, 2163., 0.008, 
  "people tested", 71.76, 2.73523621*^8, 145.725, 29.3, 5.319, 3.053, 
  11188.744, 5.7, 342.864, 6.32, 2.8, 76.1, 64.204, 1.04, 71.72}, 
 {"IDN", "Asia", "Indonesia", "2020-04-20", 6575., 327., 582., 47., 24.038, 
  1.196, 2.128, 0.172, 43749., 1530., 0.16, 0.006, 2337., 0.009, 
  "people tested", 71.76, 2.73523621*^8, 145.725, 29.3, 5.319, 3.053, 
  11188.744, 5.7, 342.864, 6.32, 2.8, 76.1, 64.204, 1.04, 71.72}, 
 {"IDN", "Asia", "Indonesia", "2020-04-21", 6760., 185., 590., 8., 24.715, 
  0.676, 2.157, 0.029, 46173., 2424., 0.169, 0.009, 2078., 0.008, 
  "people tested", 71.76, 2.73523621*^8, 145.725, 29.3, 5.319, 3.053, 
  11188.744, 5.7, 342.864, 6.32, 2.8, 76.1, 64.204, 1.04, 71.72}, 
 {"IDN", "Asia", "Indonesia", "2020-04-22", 7135., 375., 616., 26., 26.085, 
  1.371, 2.252, 0.095, 47361., 1188., 0.173, 0.004, 2051., 0.007, 
  "people tested", 71.76, 2.73523621*^8, 145.725, 29.3, 5.319, 3.053, 
  11188.744, 5.7, 342.864, 6.32, 2.8, 76.1, 64.204, 1.04, 71.72}, 
 {"IDN", "Asia", "Indonesia", "2020-04-23", 7418., 283., 635., 19., 27.12, 
  1.035, 2.322, 0.069, 48647., 1286., 0.178, 0.005, 1953., 0.007, 
  "people tested", 71.76, 2.73523621*^8, 145.725, 29.3, 5.319, 3.053, 
  11188.744, 5.7, 342.864, 6.32, 2.8, 76.1, 64.204, 1.04, 71.72}, 
 {"IDN", "Asia", "Indonesia", "2020-04-24", 7775., 357., 647., 12., 28.425, 
  1.305, 2.365, 0.044, 50563., 1916., 0.185, 0.007, 1918., 0.007, 
  "people tested", 80.09, 2.73523621*^8, 145.725, 29.3, 5.319, 3.053, 
  11188.744, 5.7, 342.864, 6.32, 2.8, 76.1, 64.204, 1.04, 71.72}, 
 {"IDN", "Asia", "Indonesia", "2020-04-25", 8211., 436., 689., 42., 30.019, 
  1.594, 2.519, 0.154, 52541., 1978., 0.192, 0.007, 1874., 0.007, 
  "people tested", 80.09, 2.73523621*^8, 145.725, 29.3, 5.319, 3.053, 
  11188.744, 5.7, 342.864, 6.32, 2.8, 76.1, 64.204, 1.04, 71.72}, 
 {"IDN", "Asia", "Indonesia", "2020-04-26", 8607., 396., 720., 31., 31.467, 
  1.448, 2.632, 0.113, 56974., 4433., 0.208, 0.016, 2108., 0.008, 
  "people tested", 80.09, 2.73523621*^8, 145.725, 29.3, 5.319, 3.053, 
  11188.744, 5.7, 342.864, 6.32, 2.8, 76.1, 64.204, 1.04, 71.72}, 
 {"IDN", "Asia", "Indonesia", "2020-04-27", 8882., 275., 743., 23., 32.473, 
  1.005, 2.716, 0.084, 59409., 2435., 0.217, 0.009, 2237., 0.008, 
  "people tested", 80.09, 2.73523621*^8, 145.725, 29.3, 5.319, 3.053, 
  11188.744, 5.7, 342.864, 6.32, 2.8, 76.1, 64.204, 1.04, 71.72}, 
 {"IDN", "Asia", "Indonesia", "2020-04-28", 9096., 214., 765., 22., 33.255, 
  0.782, 2.797, 0.08, 62544., 3135., 0.229, 0.011, 2339., 0.009, 
  "people tested", 80.09, 2.73523621*^8, 145.725, 29.3, 5.319, 3.053, 
  11188.744, 5.7, 342.864, 6.32, 2.8, 76.1, 64.204, 1.04, 71.72}, 
 {"IDN", "Asia", "Indonesia", "2020-04-29", 9511., 415., 773., 8., 34.772, 
  1.517, 2.826, 0.029, 67784., 5240., 0.248, 0.019, 2918., 0.011, 
  "people tested", 80.09, 2.73523621*^8, 145.725, 29.3, 5.319, 3.053, 
  11188.744, 5.7, 342.864, 6.32, 2.8, 76.1, 64.204, 1.04, 71.72}, 
 {"IDN", "Asia", "Indonesia", "2020-04-30", 9771., 260., 784., 11., 35.723, 
  0.951, 2.866, 0.04, 72351., 4567., 0.265, 0.017, 3386., 0.012, 
  "people tested", 80.09, 2.73523621*^8, 145.725, 29.3, 5.319, 3.053, 
  11188.744, 5.7, 342.864, 6.32, 2.8, 76.1, 64.204, 1.04, 71.72}, 
 {"IDN", "Asia", "Indonesia", "2020-05-01", 10118., 347., 792., 8., 36.991, 
  1.269, 2.896, 0.029, 76538., 4187., 0.28, 0.015, 3711., 0.014, 
  "people tested", 80.09, 2.73523621*^8, 145.725, 29.3, 5.319, 3.053, 
  11188.744, 5.7, 342.864, 6.32, 2.8, 76.1, 64.204, 1.04, 71.72}, 
 {"IDN", "Asia", "Indonesia", "2020-05-02", 10551., 433., 800., 8., 38.574, 
  1.583, 2.925, 0.029, 79868., 3330., 0.292, 0.012, 3904., 0.014, 
  "people tested", 80.09, 2.73523621*^8, 145.725, 29.3, 5.319, 3.053, 
  11188.744, 5.7, 342.864, 6.32, 2.8, 76.1, 64.204, 1.04, 71.72}, 
 {"IDN", "Asia", "Indonesia", "2020-05-03", 10843., 292., 831., 31., 39.642, 
  1.068, 3.038, 0.113, 83012., 3144., 0.303, 0.011, 3720., 0.014, 
  "people tested", 74.54, 2.73523621*^8, 145.725, 29.3, 5.319, 3.053, 
  11188.744, 5.7, 342.864, 6.32, 2.8, 76.1, 64.204, 1.04, 71.72}, 
 {"IDN", "Asia", "Indonesia", "2020-05-04", 11192., 349., 845., 14., 40.918, 
  1.276, 3.089, 0.051, 86061., 3049., 0.315, 0.011, 3807., 0.014, 
  "people tested", 74.54, 2.73523621*^8, 145.725, 29.3, 5.319, 3.053, 
  11188.744, 5.7, 342.864, 6.32, 2.8, 76.1, 64.204, 1.04, 71.72}, 
 {"IDN", "Asia", "Indonesia", "2020-05-05", 11587., 395., 864., 19., 42.362, 
  1.444, 3.159, 0.069, 88924., 2863., 0.325, 0.01, 3769., 0.014, 
  "people tested", 74.54, 2.73523621*^8, 145.725, 29.3, 5.319, 3.053, 
  11188.744, 5.7, 342.864, 6.32, 2.8, 76.1, 64.204, 1.04, 71.72}, 
 {"IDN", "Asia", "Indonesia", "2020-05-06", 12071., 484., 872., 8., 44.131, 
  1.769, 3.188, 0.029, 92976., 4052., 0.34, 0.015, 3599., 0.013, 
  "people tested", 74.54, 2.73523621*^8, 145.725, 29.3, 5.319, 3.053, 
  11188.744, 5.7, 342.864, 6.32, 2.8, 76.1, 64.204, 1.04, 71.72}, 
 {"IDN", "Asia", "Indonesia", "2020-05-07", 12438., 367., 895., 23., 45.473, 
  1.342, 3.272, 0.084, 96717., 3741., 0.354, 0.014, 3481., 0.013, 
  "people tested", 74.54, 2.73523621*^8, 145.725, 29.3, 5.319, 3.053, 
  11188.744, 5.7, 342.864, 6.32, 2.8, 76.1, 64.204, 1.04, 71.72}, 
 {"IDN", "Asia", "Indonesia", "2020-05-08", 12776., 338., 930., 35., 46.709, 
  1.236, 3.4, 0.128, 103361., 6644., 0.378, 0.024, 3832., 0.014, 
  "people tested", 74.54, 2.73523621*^8, 145.725, 29.3, 5.319, 3.053, 
  11188.744, 5.7, 342.864, 6.32, 2.8, 76.1, 64.204, 1.04, 71.72}, 
 {"IDN", "Asia", "Indonesia", "2020-05-09", 13112., 336., 943., 13., 47.937, 
  1.228, 3.448, 0.048, 108699., 5338., 0.397, 0.02, 4119., 0.015, 
  "people tested", 74.54, 2.73523621*^8, 145.725, 29.3, 5.319, 3.053, 
  11188.744, 5.7, 342.864, 6.32, 2.8, 76.1, 64.204, 1.04, 71.72}, 
 {"IDN", "Asia", "Indonesia", "2020-05-10", 13645., 533., 959., 16., 49.886, 
  1.949, 3.506, 0.058, 113452., 4753., 0.415, 0.017, 4349., 0.016, 
  "people tested", 74.54, 2.73523621*^8, 145.725, 29.3, 5.319, 3.053, 
  11188.744, 5.7, 342.864, 6.32, 2.8, 76.1, 64.204, 1.04, 71.72}, 
 {"IDN", "Asia", "Indonesia", "2020-05-11", 14032., 387., 973., 14., 51.301, 
  1.415, 3.557, 0.051, 116358., 2906., 0.425, 0.011, 4328., 0.016, 
  "people tested", 74.54, 2.73523621*^8, 145.725, 29.3, 5.319, 3.053, 
  11188.744, 5.7, 342.864, 6.32, 2.8, 76.1, 64.204, 1.04, 71.72}, 
 {"IDN", "Asia", "Indonesia", "2020-05-12", 14265., 233., 991., 18., 52.153, 
  0.852, 3.623, 0.066, 119728., 3370., 0.438, 0.012, 4401., 0.016, 
  "people tested", 74.54, 2.73523621*^8, 145.725, 29.3, 5.319, 3.053, 
  11188.744, 5.7, 342.864, 6.32, 2.8, 76.1, 64.204, 1.04, 71.72}, 
 {"IDN", "Asia", "Indonesia", "2020-05-13", 14749., 484., 1007., 16., 53.922, 
  1.769, 3.682, 0.058, 123572., 3844., 0.452, 0.014, 4371., 0.016, 
  "people tested", 74.54, 2.73523621*^8, 145.725, 29.3, 5.319, 3.053, 
  11188.744, 5.7, 342.864, 6.32, 2.8, 76.1, 64.204, 1.04, 71.72}, 
 {"IDN", "Asia", "Indonesia", "2020-05-14", 15438., 689., 1028., 21., 56.441, 
  2.519, 3.758, 0.077, 127813., 4241., 0.467, 0.016, 4442., 0.016, 
  "people tested", 74.54, 2.73523621*^8, 145.725, 29.3, 5.319, 3.053, 
  11188.744, 5.7, 342.864, 6.32, 2.8, 76.1, 64.204, 1.04, 71.72}, 
 {"IDN", "Asia", "Indonesia", "2020-05-15", 16006., 568., 1043., 15., 58.518, 
  2.077, 3.813, 0.055, 132060., 4247., 0.483, 0.016, 4100., 0.015, 
  "people tested", 74.54, 2.73523621*^8, 145.725, 29.3, 5.319, 3.053, 
  11188.744, 5.7, 342.864, 6.32, 2.8, 76.1, 64.204, 1.04, 71.72}, 
 {"IDN", "Asia", "Indonesia", "2020-05-16", 16496., 490., 1076., 33., 60.309, 
  1.791, 3.934, 0.121, 135726., 3666., 0.496, 0.013, 3861., 0.014, 
  "people tested", 74.54, 2.73523621*^8, 145.725, 29.3, 5.319, 3.053, 
  11188.744, 5.7, 342.864, 6.32, 2.8, 76.1, 64.204, 1.04, 71.72}, 
 {"IDN", "Asia", "Indonesia", "2020-05-17", 17025., 529., 1089., 13., 62.243, 
  1.934, 3.981, 0.048, 140479., 4753., 0.514, 0.017, 3861., 0.014, 
  "people tested", 74.54, 2.73523621*^8, 145.725, 29.3, 5.319, 3.053, 
  11188.744, 5.7, 342.864, 6.32, 2.8, 76.1, 64.204, 1.04, 71.72}, 
 {"IDN", "Asia", "Indonesia", "2020-05-18", 17514., 489., 1148., 59., 64.031, 
  1.788, 4.197, 0.216, 143035., 2556., 0.523, 0.009, 3811., 0.014, 
  "people tested", 74.54, 2.73523621*^8, 145.725, 29.3, 5.319, 3.053, 
  11188.744, 5.7, 342.864, 6.32, 2.8, 76.1, 64.204, 1.04, 71.72}, 
 {"IDN", "Asia", "Indonesia", "2020-05-19", 18010., 496., 1191., 43., 65.844, 
  1.813, 4.354, 0.157, 147799., 4764., 0.54, 0.017, 4010., 0.015, 
  "people tested", 74.54, 2.73523621*^8, 145.725, 29.3, 5.319, 3.053, 
  11188.744, 5.7, 342.864, 6.32, 2.8, 76.1, 64.204, 1.04, 71.72}, 
 {"IDN", "Asia", "Indonesia", "2020-05-20", 18496., 486., 1221., 30., 67.621, 
  1.777, 4.464, 0.11, 154139., 6340., 0.564, 0.023, 4367., 0.016, 
  "people tested", 71.76, 2.73523621*^8, 145.725, 29.3, 5.319, 3.053, 
  11188.744, 5.7, 342.864, 6.32, 2.8, 76.1, 64.204, 1.04, 71.72}, 
 {"IDN", "Asia", "Indonesia", "2020-05-21", 19189., 693., 1242., 21., 70.155, 
  2.534, 4.541, 0.077, "", "", "", "", 4820., 0.018, "people tested", 71.76, 
  2.73523621*^8, 145.725, 29.3, 5.319, 3.053, 11188.744, 5.7, 342.864, 6.32, 
  2.8, 76.1, 64.204, 1.04, 71.72}, {"IDN", "Asia", "Indonesia", "2020-05-22", 
  20162., 973., 1278., 36., 73.712, 3.557, 4.672, 0.132, 168969., "", 0.618, 
  "", 5273., 0.019, "people tested", 71.76, 2.73523621*^8, 145.725, 29.3, 
  5.319, 3.053, 11188.744, 5.7, 342.864, 6.32, 2.8, 76.1, 64.204, 1.04, 
  71.72}, {"IDN", "Asia", "Indonesia", "2020-05-23", 20796., 634., 1326., 
  48., 76.03, 2.318, 4.848, 0.175, 176035., 7066., 0.644, 0.026, 5758., 
  0.021, "people tested", 71.76, 2.73523621*^8, 145.725, 29.3, 5.319, 3.053, 
  11188.744, 5.7, 342.864, 6.32, 2.8, 76.1, 64.204, 1.04, 71.72}, 
 {"IDN", "Asia", "Indonesia", "2020-05-24", 21745., 949., 1351., 25., 79.5, 
  3.47, 4.939, 0.091, 179864., 3829., 0.658, 0.014, 5626., 0.021, 
  "people tested", 71.76, 2.73523621*^8, 145.725, 29.3, 5.319, 3.053, 
  11188.744, 5.7, 342.864, 6.32, 2.8, 76.1, 64.204, 1.04, 71.72}, 
 {"IDN", "Asia", "Indonesia", "2020-05-25", 22271., 526., 1372., 21., 81.423, 
  1.923, 5.016, 0.077, 183192., 3328., 0.67, 0.012, 5737., 0.021, 
  "people tested", 71.76, 2.73523621*^8, 145.725, 29.3, 5.319, 3.053, 
  11188.744, 5.7, 342.864, 6.32, 2.8, 76.1, 64.204, 1.04, 71.72}, 
 {"IDN", "Asia", "Indonesia", "2020-05-26", 22750., 479., 1391., 19., 83.174, 
  1.751, 5.085, 0.069, 188302., 5110., 0.688, 0.019, 5786., 0.021, 
  "people tested", 71.76, 2.73523621*^8, 145.725, 29.3, 5.319, 3.053, 
  11188.744, 5.7, 342.864, 6.32, 2.8, 76.1, 64.204, 1.04, 71.72}, 
 {"IDN", "Asia", "Indonesia", "2020-05-27", 23165., 415., 1418., 27., 84.691, 
  1.517, 5.184, 0.099, 195518., 7216., 0.715, 0.026, 5911., 0.022, 
  "people tested", 71.76, 2.73523621*^8, 145.725, 29.3, 5.319, 3.053, 
  11188.744, 5.7, 342.864, 6.32, 2.8, 76.1, 64.204, 1.04, 71.72}, 
 {"IDN", "Asia", "Indonesia", "2020-05-28", 23851., 686., 1473., 55., 87.199, 
  2.508, 5.385, 0.201, 201311., 5793., 0.736, 0.021, 5680., 0.021, 
  "people tested", 71.76, 2.73523621*^8, 145.725, 29.3, 5.319, 3.053, 
  11188.744, 5.7, 342.864, 6.32, 2.8, 76.1, 64.204, 1.04, 71.72}, 
 {"IDN", "Asia", "Indonesia", "2020-05-29", 24538., 687., 1496., 23., 89.711, 
  2.512, 5.469, 0.084, 205250., 3939., 0.75, 0.014, 5183., 0.019, 
  "people tested", 71.76, 2.73523621*^8, 145.725, 29.3, 5.319, 3.053, 
  11188.744, 5.7, 342.864, 6.32, 2.8, 76.1, 64.204, 1.04, 71.72}, 
 {"IDN", "Asia", "Indonesia", "2020-05-30", 25216., 678., 1520., 24., 92.189, 
  2.479, 5.557, 0.088, 216769., 11519., 0.793, 0.042, 5819., 0.021, 
  "people tested", 71.76, 2.73523621*^8, 145.725, 29.3, 5.319, 3.053, 
  11188.744, 5.7, 342.864, 6.32, 2.8, 76.1, 64.204, 1.04, 71.72}, 
 {"IDN", "Asia", "Indonesia", "2020-05-31", 25773., 557., 1573., 53., 94.226, 
  2.036, 5.751, 0.194, 223624., 6855., 0.818, 0.025, 6251., 0.023, 
  "people tested", 71.76, 2.73523621*^8, 145.725, 29.3, 5.319, 3.053, 
  11188.744, 5.7, 342.864, 6.32, 2.8, 76.1, 64.204, 1.04, 71.72}, 
 {"IDN", "Asia", "Indonesia", "2020-06-01", 26473., 700., 1613., 40., 96.785, 
  2.559, 5.897, 0.146, 232113., 8489., 0.849, 0.031, 6989., 0.026, 
  "people tested", 71.76, 2.73523621*^8, 145.725, 29.3, 5.319, 3.053, 
  11188.744, 5.7, 342.864, 6.32, 2.8, 76.1, 64.204, 1.04, 71.72}, 
 {"IDN", "Asia", "Indonesia", "2020-06-02", 26940., 467., 1641., 28., 98.492, 
  1.707, 5.999, 0.102, 237947., 5834., 0.87, 0.021, 7092., 0.026, 
  "people tested", 71.76, 2.73523621*^8, 145.725, 29.3, 5.319, 3.053, 
  11188.744, 5.7, 342.864, 6.32, 2.8, 76.1, 64.204, 1.04, 71.72}, 
 {"IDN", "Asia", "Indonesia", "2020-06-03", 27549., 609., 1663., 22., 
  100.719, 2.226, 6.08, 0.08, 246433., 8486., 0.901, 0.031, 7274., 0.027, 
  "people tested", 71.76, 2.73523621*^8, 145.725, 29.3, 5.319, 3.053, 
  11188.744, 5.7, 342.864, 6.32, 2.8, 76.1, 64.204, 1.04, 71.72}, 
 {"IDN", "Asia", "Indonesia", "2020-06-04", 28233., 684., 1698., 35., 103.22, 
  2.501, 6.208, 0.128, 251736., 5303., 0.92, 0.019, 7204., 0.026, 
  "people tested", 71.76, 2.73523621*^8, 145.725, 29.3, 5.319, 3.053, 
  11188.744, 5.7, 342.864, 6.32, 2.8, 76.1, 64.204, 1.04, 71.72}, 
 {"IDN", "Asia", "Indonesia", "2020-06-05", 28818., 585., 1721., 23., 
  105.358, 2.139, 6.292, 0.084, 256810., 5074., 0.939, 0.019, 7366., 0.027, 
  "people tested", 71.76, 2.73523621*^8, 145.725, 29.3, 5.319, 3.053, 
  11188.744, 5.7, 342.864, 6.32, 2.8, 76.1, 64.204, 1.04, 71.72}, 
 {"IDN", "Asia", "Indonesia", "2020-06-06", 29521., 703., 1770., 49., 
  107.929, 2.57, 6.471, 0.179, 264740., 7930., 0.968, 0.029, 6853., 0.025, 
  "people tested", 71.76, 2.73523621*^8, 145.725, 29.3, 5.319, 3.053, 
  11188.744, 5.7, 342.864, 6.32, 2.8, 76.1, 64.204, 1.04, 71.72}, 
 {"IDN", "Asia", "Indonesia", "2020-06-07", 30514., 993., 1801., 31., 
  111.559, 3.63, 6.584, 0.113, 269146., 4406., 0.984, 0.016, 6503., 0.024, 
  "people tested", 71.76, 2.73523621*^8, 145.725, 29.3, 5.319, 3.053, 
  11188.744, 5.7, 342.864, 6.32, 2.8, 76.1, 64.204, 1.04, 71.72}, 
 {"IDN", "Asia", "Indonesia", "2020-06-08", 31186., 672., 1851., 50., 
  114.016, 2.457, 6.767, 0.183, 274430., 5284., 1.003, 0.019, 6045., 0.022, 
  "people tested", 68.06, 2.73523621*^8, 145.725, 29.3, 5.319, 3.053, 
  11188.744, 5.7, 342.864, 6.32, 2.8, 76.1, 64.204, 1.04, 71.72}, 
 {"IDN", "Asia", "Indonesia", "2020-06-09", 32033., 847., 1883., 32., 
  117.112, 3.097, 6.884, 0.117, 281653., 7223., 1.03, 0.026, 6244., 0.023, 
  "people tested", 68.06, 2.73523621*^8, 145.725, 29.3, 5.319, 3.053, 
  11188.744, 5.7, 342.864, 6.32, 2.8, 76.1, 64.204, 1.04, 71.72}, 
 {"IDN", "Asia", "Indonesia", "2020-06-10", 33076., 1043., 1923., 40., 
  120.926, 3.813, 7.03, 0.146, 287478., 5825., 1.051, 0.021, 5864., 0.021, 
  "people tested", 68.06, 2.73523621*^8, 145.725, 29.3, 5.319, 3.053, 
  11188.744, 5.7, 342.864, 6.32, 2.8, 76.1, 64.204, 1.04, 71.72}, 
 {"IDN", "Asia", "Indonesia", "2020-06-11", 34316., 1240., 1959., 36., 
  125.459, 4.533, 7.162, 0.132, 294671., 7193., 1.077, 0.026, 6134., 0.022, 
  "people tested", 68.06, 2.73523621*^8, 145.725, 29.3, 5.319, 3.053, 
  11188.744, 5.7, 342.864, 6.32, 2.8, 76.1, 64.204, 1.04, 71.72}, 
 {"IDN", "Asia", "Indonesia", "2020-06-12", 35295., 979., 2000., 41., 
  129.038, 3.579, 7.312, 0.15, 302147., 7476., 1.105, 0.027, 6477., 0.024, 
  "people tested", 68.06, 2.73523621*^8, 145.725, 29.3, 5.319, 3.053, 
  11188.744, 5.7, 342.864, 6.32, 2.8, 76.1, 64.204, 1.04, 71.72}, 
 {"IDN", "Asia", "Indonesia", "2020-06-13", 36406., 1111., 2048., 48., 133.1, 
  4.062, 7.487, 0.175, 313275., 11128., 1.145, 0.041, 6934., 0.025, 
  "people tested", 68.06, 2.73523621*^8, 145.725, 29.3, 5.319, 3.053, 
  11188.744, 5.7, 342.864, 6.32, 2.8, 76.1, 64.204, 1.04, 71.72}, 
 {"IDN", "Asia", "Indonesia", "2020-06-14", 37420., 1014., 2091., 43., 
  136.807, 3.707, 7.645, 0.157, "", "", "", "", 7441., 0.027, 
  "people tested", 68.06, 2.73523621*^8, 145.725, 29.3, 5.319, 3.053, 
  11188.744, 5.7, 342.864, 6.32, 2.8, 76.1, 64.204, 1.04, 71.72}, 
 {"IDN", "Asia", "Indonesia", "2020-06-15", 38277., 857., 2134., 43., 139.94, 
  3.133, 7.802, 0.157, 329190., "", 1.204, "", 7823., 0.029, "people tested", 
  68.06, 2.73523621*^8, 145.725, 29.3, 5.319, 3.053, 11188.744, 5.7, 342.864, 
  6.32, 2.8, 76.1, 64.204, 1.04, 71.72}, {"IDN", "Asia", "Indonesia", 
  "2020-06-16", 39294., 1017., 2198., 64., 143.659, 3.718, 8.036, 0.234, 
  339309., 10119., 1.241, 0.037, 8237., 0.03, "people tested", 68.06, 
  2.73523621*^8, 145.725, 29.3, 5.319, 3.053, 11188.744, 5.7, 342.864, 6.32, 
  2.8, 76.1, 64.204, 1.04, 71.72}, {"IDN", "Asia", "Indonesia", "2020-06-17", 
  40400., 1106., 2231., 33., 147.702, 4.044, 8.157, 0.121, 348278., 8969., 
  1.273, 0.033, 8686., 0.032, "people tested", 68.06, 2.73523621*^8, 145.725, 
  29.3, 5.319, 3.053, 11188.744, 5.7, 342.864, 6.32, 2.8, 76.1, 64.204, 1.04, 
  71.72}, {"IDN", "Asia", "Indonesia", "2020-06-18", 41431., 1031., 2276., 
  45., 151.471, 3.769, 8.321, 0.165, 358659., 10381., 1.311, 0.038, 9141., 
  0.033, "people tested", 68.06, 2.73523621*^8, 145.725, 29.3, 5.319, 3.053, 
  11188.744, 5.7, 342.864, 6.32, 2.8, 76.1, 64.204, 1.04, 71.72}, 
 {"IDN", "Asia", "Indonesia", "2020-06-19", 42762., 1331., 2339., 63., 
  156.338, 4.866, 8.551, 0.23, 366581., 7922., 1.34, 0.029, 9205., 0.034, 
  "people tested", 68.06, 2.73523621*^8, 145.725, 29.3, 5.319, 3.053, 
  11188.744, 5.7, 342.864, 6.32, 2.8, 76.1, 64.204, 1.04, 71.72}, 
 {"IDN", "Asia", "Indonesia", "2020-06-20", 43803., 1041., 2373., 34., 
  160.143, 3.806, 8.676, 0.124, 376518., 9937., 1.377, 0.036, 9035., 0.033, 
  "people tested", 68.06, 2.73523621*^8, 145.725, 29.3, 5.319, 3.053, 
  11188.744, 5.7, 342.864, 6.32, 2.8, 76.1, 64.204, 1.04, 71.72}, 
 {"IDN", "Asia", "Indonesia", "2020-06-21", 45029., 1226., 2429., 56., 
  164.626, 4.482, 8.88, 0.205, 383105., 6587., 1.401, 0.024, 8839., 0.032, 
  "people tested", 68.06, 2.73523621*^8, 145.725, 29.3, 5.319, 3.053, 
  11188.744, 5.7, 342.864, 6.32, 2.8, 76.1, 64.204, 1.04, 71.72}, 
 {"IDN", "Asia", "Indonesia", "2020-06-22", 45891., 862., 2465., 36., 
  167.777, 3.151, 9.012, 0.132, 393117., 10012., 1.437, 0.037, 9132., 0.033, 
  "people tested", 68.06, 2.73523621*^8, 145.725, 29.3, 5.319, 3.053, 
  11188.744, 5.7, 342.864, 6.32, 2.8, 76.1, 64.204, 1.04, 71.72}, 
 {"IDN", "Asia", "Indonesia", "2020-06-23", 46845., 954., 2500., 35., 
  171.265, 3.488, 9.14, 0.128, 401681., 8564., 1.469, 0.031, 8910., 0.033, 
  "people tested", "", 2.73523621*^8, 145.725, 29.3, 5.319, 3.053, 11188.744, 
  5.7, 342.864, 6.32, 2.8, 76.1, 64.204, 1.04, 71.72}, 
 {"IDN", "Asia", "Indonesia", "2020-06-24", 47896., 1051., 2535., 35., 
  175.107, 3.842, 9.268, 0.128, 413919., 12238., 1.513, 0.045, 9377., 0.034, 
  "people tested", "", 2.73523621*^8, 145.725, 29.3, 5.319, 3.053, 11188.744, 
  5.7, 342.864, 6.32, 2.8, 76.1, 64.204, 1.04, 71.72}, 
 {"IDN", "Asia", "Indonesia", "2020-06-25", 49009., 1113., 2573., 38., 
  179.176, 4.069, 9.407, 0.139, 427158., 13239., 1.562, 0.048, 9786., 0.036, 
  "people tested", "", 2.73523621*^8, 145.725, 29.3, 5.319, 3.053, 11188.744, 
  5.7, 342.864, 6.32, 2.8, 76.1, 64.204, 1.04, 71.72}, 
 {"IDN", "Asia", "Indonesia", "2020-06-26", 50187., 1178., 2620., 47., 
  183.483, 4.307, 9.579, 0.172, "", "", "", "", 10255., 0.037, 
  "people tested", "", 2.73523621*^8, 145.725, 29.3, 5.319, 3.053, 11188.744, 
  5.7, 342.864, 6.32, 2.8, 76.1, 64.204, 1.04, 71.72}, 
 {"IDN", "Asia", "Indonesia", "2020-06-27", 51427., 1240., 2683., 63., 
  188.017, 4.533, 9.809, 0.23, 449569., "", 1.644, "", 10436., 0.038, 
  "people tested", "", 2.73523621*^8, 145.725, 29.3, 5.319, 3.053, 11188.744, 
  5.7, 342.864, 6.32, 2.8, 76.1, 64.204, 1.04, 71.72}, 
 {"IDN", "Asia", "Indonesia", "2020-06-28", 52812., 1385., 2720., 37., 
  193.08, 5.064, 9.944, 0.135, 456636., 7067., 1.669, 0.026, 10504., 0.038, 
  "people tested", "", 2.73523621*^8, 145.725, 29.3, 5.319, 3.053, 11188.744, 
  5.7, 342.864, 6.32, 2.8, 76.1, 64.204, 1.04, 71.72}, 
```
