## Supplementary material for "A Surprising formula for the spread of Covid-19 Under Aggressive Management": 2 programs and their description: world-7-8.txt (part 4 of 8)

```
 {"IDN", "Asia", "Indonesia", "2020-06-29", 54010., 1198., 2754., 34., 
  197.46, 4.38, 10.069, 0.124, 465683., 9047., 1.703, 0.033, 10367., 0.038, 
  "people tested", "", 2.73523621*^8, 145.725, 29.3, 5.319, 3.053, 11188.744, 
  5.7, 342.864, 6.32, 2.8, 76.1, 64.204, 1.04, 71.72}, 
 {"IDN", "Asia", "Indonesia", "2020-06-30", 55092., 1082., 2805., 51., 
  201.416, 3.956, 10.255, 0.186, 477318., 11635., 1.745, 0.043, 10805., 0.04, 
  "people tested", "", 2.73523621*^8, 145.725, 29.3, 5.319, 3.053, 11188.744, 
  5.7, 342.864, 6.32, 2.8, 76.1, 64.204, 1.04, 71.72}, 
 {"IDN", "Asia", "Indonesia", "2020-07-01", 56385., 1293., 2876., 71., 
  206.143, 4.727, 10.515, 0.26, 492318., 15000., 1.8, 0.055, 11200., 0.041, 
  "people tested", "", 2.73523621*^8, 145.725, 29.3, 5.319, 3.053, 11188.744, 
  5.7, 342.864, 6.32, 2.8, 76.1, 64.204, 1.04, 71.72}, 
 {"IDN", "Asia", "Indonesia", "2020-07-02", 57770., 1385., 2934., 58., 
  211.207, 5.064, 10.727, 0.212, "", "", "", "", 11087., 0.041, 
  "people tested", "", 2.73523621*^8, 145.725, 29.3, 5.319, 3.053, 11188.744, 
  5.7, 342.864, 6.32, 2.8, 76.1, 64.204, 1.04, 71.72}, 
 {"IDN", "Asia", "Indonesia", "2020-07-03", 59394., 1624., 2987., 53., 
  217.144, 5.937, 10.92, 0.194, "", "", "", "", 11265., 0.041, 
  "people tested", "", 2.73523621*^8, 145.725, 29.3, 5.319, 3.053, 11188.744, 
  5.7, 342.864, 6.32, 2.8, 76.1, 64.204, 1.04, 71.72}, 
 {"IDN", "Asia", "Indonesia", "2020-07-04", 60695., 1301., 3036., 49., 221.9, 
  4.756, 11.1, 0.179, 529669., "", 1.936, "", 11443., 0.042, "people tested", 
  "", 2.73523621*^8, 145.725, 29.3, 5.319, 3.053, 11188.744, 5.7, 342.864, 
  6.32, 2.8, 76.1, 64.204, 1.04, 71.72}, {"IDN", "Asia", "Indonesia", 
  "2020-07-05", 62142., 1447., 3089., 53., 227.191, 5.29, 11.293, 0.194, "", 
  "", "", "", 12034., 0.044, "people tested", "", 2.73523621*^8, 145.725, 
  29.3, 5.319, 3.053, 11188.744, 5.7, 342.864, 6.32, 2.8, 76.1, 64.204, 1.04, 
  71.72}, {"IDN", "Asia", "Indonesia", "2020-07-06", 63749., 1607., 3171., 
  82., 233.066, 5.875, 11.593, 0.3, 552084., "", 2.018, "", 12343., 0.045, 
  "people tested", "", 2.73523621*^8, 145.725, 29.3, 5.319, 3.053, 11188.744, 
  5.7, 342.864, 6.32, 2.8, 76.1, 64.204, 1.04, 71.72}, 
 {"IDN", "Asia", "Indonesia", "2020-07-07", 64958., 1209., 3241., 70., 
  237.486, 4.42, 11.849, 0.256, 562759., 10675., 2.057, 0.039, 12206., 0.045, 
  "people tested", "", 2.73523621*^8, 145.725, 29.3, 5.319, 3.053, 11188.744, 
  5.7, 342.864, 6.32, 2.8, 76.1, 64.204, 1.04, 71.72}, 
 {"IDN", "Asia", "Indonesia", "2020-07-08", 66226., 1268., 3309., 68., 
  242.122, 4.636, 12.098, 0.249, "", "", "", "", "", "", "", "", 
  2.73523621*^8, 145.725, 29.3, 5.319, 3.053, 11188.744, 5.7, 342.864, 6.32, 
  2.8, 76.1, 64.204, 1.04, 71.72}, {"IRN", "Asia", "Iran", "2019-12-31", 0., 
  0., 0., 0., 0., 0., 0., 0., "", "", "", "", "", "", "", "", 8.3992953*^7, 
  49.831, 32.4, 5.44, 3.182, 19082.62, 0.2, 270.308, 9.59, 0.8, 21.1, "", 
  1.5, 76.68}, {"IRN", "Asia", "Iran", "2020-01-01", 0., 0., 0., 0., 0., 0., 
  0., 0., "", "", "", "", "", "", "", 0., 8.3992953*^7, 49.831, 32.4, 5.44, 
  3.182, 19082.62, 0.2, 270.308, 9.59, 0.8, 21.1, "", 1.5, 76.68}, 
 {"IRN", "Asia", "Iran", "2020-01-02", 0., 0., 0., 0., 0., 0., 0., 0., "", 
  "", "", "", "", "", "", 0., 8.3992953*^7, 49.831, 32.4, 5.44, 3.182, 
  19082.62, 0.2, 270.308, 9.59, 0.8, 21.1, "", 1.5, 76.68}, 
 {"IRN", "Asia", "Iran", "2020-01-03", 0., 0., 0., 0., 0., 0., 0., 0., "", 
  "", "", "", "", "", "", 0., 8.3992953*^7, 49.831, 32.4, 5.44, 3.182, 
  19082.62, 0.2, 270.308, 9.59, 0.8, 21.1, "", 1.5, 76.68}, 
 {"IRN", "Asia", "Iran", "2020-01-04", 0., 0., 0., 0., 0., 0., 0., 0., "", 
  "", "", "", "", "", "", 0., 8.3992953*^7, 49.831, 32.4, 5.44, 3.182, 
  19082.62, 0.2, 270.308, 9.59, 0.8, 21.1, "", 1.5, 76.68}, 
 {"IRN", "Asia", "Iran", "2020-01-05", 0., 0., 0., 0., 0., 0., 0., 0., "", 
  "", "", "", "", "", "", 0., 8.3992953*^7, 49.831, 32.4, 5.44, 3.182, 
  19082.62, 0.2, 270.308, 9.59, 0.8, 21.1, "", 1.5, 76.68}, 
 {"IRN", "Asia", "Iran", "2020-01-06", 0., 0., 0., 0., 0., 0., 0., 0., "", 
  "", "", "", "", "", "", 0., 8.3992953*^7, 49.831, 32.4, 5.44, 3.182, 
  19082.62, 0.2, 270.308, 9.59, 0.8, 21.1, "", 1.5, 76.68}, 
 {"IRN", "Asia", "Iran", "2020-01-07", 0., 0., 0., 0., 0., 0., 0., 0., "", 
  "", "", "", "", "", "", 0., 8.3992953*^7, 49.831, 32.4, 5.44, 3.182, 
  19082.62, 0.2, 270.308, 9.59, 0.8, 21.1, "", 1.5, 76.68}, 
 {"IRN", "Asia", "Iran", "2020-01-08", 0., 0., 0., 0., 0., 0., 0., 0., "", 
  "", "", "", "", "", "", 0., 8.3992953*^7, 49.831, 32.4, 5.44, 3.182, 
  19082.62, 0.2, 270.308, 9.59, 0.8, 21.1, "", 1.5, 76.68}, 
 {"IRN", "Asia", "Iran", "2020-01-09", 0., 0., 0., 0., 0., 0., 0., 0., "", 
  "", "", "", "", "", "", 0., 8.3992953*^7, 49.831, 32.4, 5.44, 3.182, 
  19082.62, 0.2, 270.308, 9.59, 0.8, 21.1, "", 1.5, 76.68}, 
 {"IRN", "Asia", "Iran", "2020-01-10", 0., 0., 0., 0., 0., 0., 0., 0., "", 
  "", "", "", "", "", "", 0., 8.3992953*^7, 49.831, 32.4, 5.44, 3.182, 
  19082.62, 0.2, 270.308, 9.59, 0.8, 21.1, "", 1.5, 76.68}, 
 {"IRN", "Asia", "Iran", "2020-01-11", 0., 0., 0., 0., 0., 0., 0., 0., "", 
  "", "", "", "", "", "", 0., 8.3992953*^7, 49.831, 32.4, 5.44, 3.182, 
  19082.62, 0.2, 270.308, 9.59, 0.8, 21.1, "", 1.5, 76.68}, 
 {"IRN", "Asia", "Iran", "2020-01-12", 0., 0., 0., 0., 0., 0., 0., 0., "", 
  "", "", "", "", "", "", 0., 8.3992953*^7, 49.831, 32.4, 5.44, 3.182, 
  19082.62, 0.2, 270.308, 9.59, 0.8, 21.1, "", 1.5, 76.68}, 
 {"IRN", "Asia", "Iran", "2020-01-13", 0., 0., 0., 0., 0., 0., 0., 0., "", 
  "", "", "", "", "", "", 0., 8.3992953*^7, 49.831, 32.4, 5.44, 3.182, 
  19082.62, 0.2, 270.308, 9.59, 0.8, 21.1, "", 1.5, 76.68}, 
 {"IRN", "Asia", "Iran", "2020-01-14", 0., 0., 0., 0., 0., 0., 0., 0., "", 
  "", "", "", "", "", "", 0., 8.3992953*^7, 49.831, 32.4, 5.44, 3.182, 
  19082.62, 0.2, 270.308, 9.59, 0.8, 21.1, "", 1.5, 76.68}, 
 {"IRN", "Asia", "Iran", "2020-01-15", 0., 0., 0., 0., 0., 0., 0., 0., "", 
  "", "", "", "", "", "", 0., 8.3992953*^7, 49.831, 32.4, 5.44, 3.182, 
  19082.62, 0.2, 270.308, 9.59, 0.8, 21.1, "", 1.5, 76.68}, 
 {"IRN", "Asia", "Iran", "2020-01-16", 0., 0., 0., 0., 0., 0., 0., 0., "", 
  "", "", "", "", "", "", 0., 8.3992953*^7, 49.831, 32.4, 5.44, 3.182, 
  19082.62, 0.2, 270.308, 9.59, 0.8, 21.1, "", 1.5, 76.68}, 
 {"IRN", "Asia", "Iran", "2020-01-17", 0., 0., 0., 0., 0., 0., 0., 0., "", 
  "", "", "", "", "", "", 0., 8.3992953*^7, 49.831, 32.4, 5.44, 3.182, 
  19082.62, 0.2, 270.308, 9.59, 0.8, 21.1, "", 1.5, 76.68}, 
 {"IRN", "Asia", "Iran", "2020-01-18", 0., 0., 0., 0., 0., 0., 0., 0., "", 
  "", "", "", "", "", "", 0., 8.3992953*^7, 49.831, 32.4, 5.44, 3.182, 
  19082.62, 0.2, 270.308, 9.59, 0.8, 21.1, "", 1.5, 76.68}, 
 {"IRN", "Asia", "Iran", "2020-01-19", 0., 0., 0., 0., 0., 0., 0., 0., "", 
  "", "", "", "", "", "", 0., 8.3992953*^7, 49.831, 32.4, 5.44, 3.182, 
  19082.62, 0.2, 270.308, 9.59, 0.8, 21.1, "", 1.5, 76.68}, 
 {"IRN", "Asia", "Iran", "2020-01-20", 0., 0., 0., 0., 0., 0., 0., 0., "", 
  "", "", "", "", "", "", 0., 8.3992953*^7, 49.831, 32.4, 5.44, 3.182, 
  19082.62, 0.2, 270.308, 9.59, 0.8, 21.1, "", 1.5, 76.68}, 
 {"IRN", "Asia", "Iran", "2020-01-21", 0., 0., 0., 0., 0., 0., 0., 0., "", 
  "", "", "", "", "", "", 0., 8.3992953*^7, 49.831, 32.4, 5.44, 3.182, 
  19082.62, 0.2, 270.308, 9.59, 0.8, 21.1, "", 1.5, 76.68}, 
 {"IRN", "Asia", "Iran", "2020-01-22", 0., 0., 0., 0., 0., 0., 0., 0., "", 
  "", "", "", "", "", "", 0., 8.3992953*^7, 49.831, 32.4, 5.44, 3.182, 
  19082.62, 0.2, 270.308, 9.59, 0.8, 21.1, "", 1.5, 76.68}, 
 {"IRN", "Asia", "Iran", "2020-01-23", 0., 0., 0., 0., 0., 0., 0., 0., "", 
  "", "", "", "", "", "", 0., 8.3992953*^7, 49.831, 32.4, 5.44, 3.182, 
  19082.62, 0.2, 270.308, 9.59, 0.8, 21.1, "", 1.5, 76.68}, 
 {"IRN", "Asia", "Iran", "2020-01-24", 0., 0., 0., 0., 0., 0., 0., 0., "", 
  "", "", "", "", "", "", 0., 8.3992953*^7, 49.831, 32.4, 5.44, 3.182, 
  19082.62, 0.2, 270.308, 9.59, 0.8, 21.1, "", 1.5, 76.68}, 
 {"IRN", "Asia", "Iran", "2020-01-25", 0., 0., 0., 0., 0., 0., 0., 0., "", 
  "", "", "", "", "", "", 0., 8.3992953*^7, 49.831, 32.4, 5.44, 3.182, 
  19082.62, 0.2, 270.308, 9.59, 0.8, 21.1, "", 1.5, 76.68}, 
 {"IRN", "Asia", "Iran", "2020-01-26", 0., 0., 0., 0., 0., 0., 0., 0., "", 
  "", "", "", "", "", "", 0., 8.3992953*^7, 49.831, 32.4, 5.44, 3.182, 
  19082.62, 0.2, 270.308, 9.59, 0.8, 21.1, "", 1.5, 76.68}, 
 {"IRN", "Asia", "Iran", "2020-01-27", 0., 0., 0., 0., 0., 0., 0., 0., "", 
  "", "", "", "", "", "", 0., 8.3992953*^7, 49.831, 32.4, 5.44, 3.182, 
  19082.62, 0.2, 270.308, 9.59, 0.8, 21.1, "", 1.5, 76.68}, 
 {"IRN", "Asia", "Iran", "2020-01-28", 0., 0., 0., 0., 0., 0., 0., 0., "", 
  "", "", "", "", "", "", 0., 8.3992953*^7, 49.831, 32.4, 5.44, 3.182, 
  19082.62, 0.2, 270.308, 9.59, 0.8, 21.1, "", 1.5, 76.68}, 
 {"IRN", "Asia", "Iran", "2020-01-29", 0., 0., 0., 0., 0., 0., 0., 0., "", 
  "", "", "", "", "", "", 0., 8.3992953*^7, 49.831, 32.4, 5.44, 3.182, 
  19082.62, 0.2, 270.308, 9.59, 0.8, 21.1, "", 1.5, 76.68}, 
 {"IRN", "Asia", "Iran", "2020-01-30", 0., 0., 0., 0., 0., 0., 0., 0., "", 
  "", "", "", "", "", "", 0., 8.3992953*^7, 49.831, 32.4, 5.44, 3.182, 
  19082.62, 0.2, 270.308, 9.59, 0.8, 21.1, "", 1.5, 76.68}, 
 {"IRN", "Asia", "Iran", "2020-01-31", 0., 0., 0., 0., 0., 0., 0., 0., "", 
  "", "", "", "", "", "", 0., 8.3992953*^7, 49.831, 32.4, 5.44, 3.182, 
  19082.62, 0.2, 270.308, 9.59, 0.8, 21.1, "", 1.5, 76.68}, 
 {"IRN", "Asia", "Iran", "2020-02-01", 0., 0., 0., 0., 0., 0., 0., 0., "", 
  "", "", "", "", "", "", 0., 8.3992953*^7, 49.831, 32.4, 5.44, 3.182, 
  19082.62, 0.2, 270.308, 9.59, 0.8, 21.1, "", 1.5, 76.68}, 
 {"IRN", "Asia", "Iran", "2020-02-02", 0., 0., 0., 0., 0., 0., 0., 0., "", 
  "", "", "", "", "", "", 0., 8.3992953*^7, 49.831, 32.4, 5.44, 3.182, 
  19082.62, 0.2, 270.308, 9.59, 0.8, 21.1, "", 1.5, 76.68}, 
 {"IRN", "Asia", "Iran", "2020-02-03", 0., 0., 0., 0., 0., 0., 0., 0., "", 
  "", "", "", "", "", "", 0., 8.3992953*^7, 49.831, 32.4, 5.44, 3.182, 
  19082.62, 0.2, 270.308, 9.59, 0.8, 21.1, "", 1.5, 76.68}, 
 {"IRN", "Asia", "Iran", "2020-02-04", 0., 0., 0., 0., 0., 0., 0., 0., "", 
  "", "", "", "", "", "", 0., 8.3992953*^7, 49.831, 32.4, 5.44, 3.182, 
  19082.62, 0.2, 270.308, 9.59, 0.8, 21.1, "", 1.5, 76.68}, 
 {"IRN", "Asia", "Iran", "2020-02-05", 0., 0., 0., 0., 0., 0., 0., 0., "", 
  "", "", "", "", "", "", 0., 8.3992953*^7, 49.831, 32.4, 5.44, 3.182, 
  19082.62, 0.2, 270.308, 9.59, 0.8, 21.1, "", 1.5, 76.68}, 
 {"IRN", "Asia", "Iran", "2020-02-06", 0., 0., 0., 0., 0., 0., 0., 0., "", 
  "", "", "", "", "", "", 0., 8.3992953*^7, 49.831, 32.4, 5.44, 3.182, 
  19082.62, 0.2, 270.308, 9.59, 0.8, 21.1, "", 1.5, 76.68}, 
 {"IRN", "Asia", "Iran", "2020-02-07", 0., 0., 0., 0., 0., 0., 0., 0., "", 
  "", "", "", "", "", "", 0., 8.3992953*^7, 49.831, 32.4, 5.44, 3.182, 
  19082.62, 0.2, 270.308, 9.59, 0.8, 21.1, "", 1.5, 76.68}, 
 {"IRN", "Asia", "Iran", "2020-02-08", 0., 0., 0., 0., 0., 0., 0., 0., "", 
  "", "", "", "", "", "", 0., 8.3992953*^7, 49.831, 32.4, 5.44, 3.182, 
  19082.62, 0.2, 270.308, 9.59, 0.8, 21.1, "", 1.5, 76.68}, 
 {"IRN", "Asia", "Iran", "2020-02-09", 0., 0., 0., 0., 0., 0., 0., 0., "", 
  "", "", "", "", "", "", 0., 8.3992953*^7, 49.831, 32.4, 5.44, 3.182, 
  19082.62, 0.2, 270.308, 9.59, 0.8, 21.1, "", 1.5, 76.68}, 
 {"IRN", "Asia", "Iran", "2020-02-10", 0., 0., 0., 0., 0., 0., 0., 0., "", 
  "", "", "", "", "", "", 0., 8.3992953*^7, 49.831, 32.4, 5.44, 3.182, 
  19082.62, 0.2, 270.308, 9.59, 0.8, 21.1, "", 1.5, 76.68}, 
 {"IRN", "Asia", "Iran", "2020-02-11", 0., 0., 0., 0., 0., 0., 0., 0., "", 
  "", "", "", "", "", "", 0., 8.3992953*^7, 49.831, 32.4, 5.44, 3.182, 
  19082.62, 0.2, 270.308, 9.59, 0.8, 21.1, "", 1.5, 76.68}, 
 {"IRN", "Asia", "Iran", "2020-02-12", 0., 0., 0., 0., 0., 0., 0., 0., "", 
  "", "", "", "", "", "", 0., 8.3992953*^7, 49.831, 32.4, 5.44, 3.182, 
  19082.62, 0.2, 270.308, 9.59, 0.8, 21.1, "", 1.5, 76.68}, 
 {"IRN", "Asia", "Iran", "2020-02-13", 0., 0., 0., 0., 0., 0., 0., 0., "", 
  "", "", "", "", "", "", 0., 8.3992953*^7, 49.831, 32.4, 5.44, 3.182, 
  19082.62, 0.2, 270.308, 9.59, 0.8, 21.1, "", 1.5, 76.68}, 
 {"IRN", "Asia", "Iran", "2020-02-14", 0., 0., 0., 0., 0., 0., 0., 0., "", 
  "", "", "", "", "", "", 0., 8.3992953*^7, 49.831, 32.4, 5.44, 3.182, 
  19082.62, 0.2, 270.308, 9.59, 0.8, 21.1, "", 1.5, 76.68}, 
 {"IRN", "Asia", "Iran", "2020-02-15", 0., 0., 0., 0., 0., 0., 0., 0., "", 
  "", "", "", "", "", "", 0., 8.3992953*^7, 49.831, 32.4, 5.44, 3.182, 
  19082.62, 0.2, 270.308, 9.59, 0.8, 21.1, "", 1.5, 76.68}, 
 {"IRN", "Asia", "Iran", "2020-02-16", 0., 0., 0., 0., 0., 0., 0., 0., "", 
  "", "", "", "", "", "", 0., 8.3992953*^7, 49.831, 32.4, 5.44, 3.182, 
  19082.62, 0.2, 270.308, 9.59, 0.8, 21.1, "", 1.5, 76.68}, 
 {"IRN", "Asia", "Iran", "2020-02-17", 0., 0., 0., 0., 0., 0., 0., 0., "", 
  "", "", "", "", "", "", 0., 8.3992953*^7, 49.831, 32.4, 5.44, 3.182, 
  19082.62, 0.2, 270.308, 9.59, 0.8, 21.1, "", 1.5, 76.68}, 
 {"IRN", "Asia", "Iran", "2020-02-18", 0., 0., 0., 0., 0., 0., 0., 0., "", 
  "", "", "", "", "", "", 0., 8.3992953*^7, 49.831, 32.4, 5.44, 3.182, 
  19082.62, 0.2, 270.308, 9.59, 0.8, 21.1, "", 1.5, 76.68}, 
 {"IRN", "Asia", "Iran", "2020-02-19", 0., 0., 0., 0., 0., 0., 0., 0., "", 
  "", "", "", "", "", "", 0., 8.3992953*^7, 49.831, 32.4, 5.44, 3.182, 
  19082.62, 0.2, 270.308, 9.59, 0.8, 21.1, "", 1.5, 76.68}, 
 {"IRN", "Asia", "Iran", "2020-02-20", 2., 2., 2., 2., 0.024, 0.024, 0.024, 
  0.024, "", "", "", "", "", "", "", 2.78, 8.3992953*^7, 49.831, 32.4, 5.44, 
  3.182, 19082.62, 0.2, 270.308, 9.59, 0.8, 21.1, "", 1.5, 76.68}, 
 {"IRN", "Asia", "Iran", "2020-02-21", 5., 3., 2., 0., 0.06, 0.036, 0.024, 
  0., "", "", "", "", "", "", "", 2.78, 8.3992953*^7, 49.831, 32.4, 5.44, 
  3.182, 19082.62, 0.2, 270.308, 9.59, 0.8, 21.1, "", 1.5, 76.68}, 
 {"IRN", "Asia", "Iran", "2020-02-22", 18., 13., 4., 2., 0.214, 0.155, 0.048, 
  0.024, "", "", "", "", "", "", "", 11.11, 8.3992953*^7, 49.831, 32.4, 5.44, 
  3.182, 19082.62, 0.2, 270.308, 9.59, 0.8, 21.1, "", 1.5, 76.68}, 
 {"IRN", "Asia", "Iran", "2020-02-23", 28., 10., 5., 1., 0.333, 0.119, 0.06, 
  0.012, "", "", "", "", "", "", "", 11.11, 8.3992953*^7, 49.831, 32.4, 5.44, 
  3.182, 19082.62, 0.2, 270.308, 9.59, 0.8, 21.1, "", 1.5, 76.68}, 
 {"IRN", "Asia", "Iran", "2020-02-24", 43., 15., 8., 3., 0.512, 0.179, 0.095, 
  0.036, "", "", "", "", "", "", "", 11.11, 8.3992953*^7, 49.831, 32.4, 5.44, 
  3.182, 19082.62, 0.2, 270.308, 9.59, 0.8, 21.1, "", 1.5, 76.68}, 
 {"IRN", "Asia", "Iran", "2020-02-25", 61., 18., 12., 4., 0.726, 0.214, 
  0.143, 0.048, "", "", "", "", "", "", "", 11.11, 8.3992953*^7, 49.831, 
  32.4, 5.44, 3.182, 19082.62, 0.2, 270.308, 9.59, 0.8, 21.1, "", 1.5, 
  76.68}, {"IRN", "Asia", "Iran", "2020-02-26", 95., 34., 15., 3., 1.131, 
  0.405, 0.179, 0.036, "", "", "", "", "", "", "", 20.37, 8.3992953*^7, 
  49.831, 32.4, 5.44, 3.182, 19082.62, 0.2, 270.308, 9.59, 0.8, 21.1, "", 
  1.5, 76.68}, {"IRN", "Asia", "Iran", "2020-02-27", 139., 44., 19., 4., 
  1.655, 0.524, 0.226, 0.048, "", "", "", "", "", "", "", 20.37, 
  8.3992953*^7, 49.831, 32.4, 5.44, 3.182, 19082.62, 0.2, 270.308, 9.59, 0.8, 
  21.1, "", 1.5, 76.68}, {"IRN", "Asia", "Iran", "2020-02-28", 245., 106., 
  26., 7., 2.917, 1.262, 0.31, 0.083, "", "", "", "", "", "", "", 20.37, 
  8.3992953*^7, 49.831, 32.4, 5.44, 3.182, 19082.62, 0.2, 270.308, 9.59, 0.8, 
  21.1, "", 1.5, 76.68}, {"IRN", "Asia", "Iran", "2020-02-29", 388., 143., 
  34., 8., 4.619, 1.703, 0.405, 0.095, "", "", "", "", "", "", "", 20.37, 
  8.3992953*^7, 49.831, 32.4, 5.44, 3.182, 19082.62, 0.2, 270.308, 9.59, 0.8, 
  21.1, "", 1.5, 76.68}, {"IRN", "Asia", "Iran", "2020-03-01", 593., 205., 
  43., 9., 7.06, 2.441, 0.512, 0.107, "", "", "", "", "", "", "", 20.37, 
  8.3992953*^7, 49.831, 32.4, 5.44, 3.182, 19082.62, 0.2, 270.308, 9.59, 0.8, 
  21.1, "", 1.5, 76.68}, {"IRN", "Asia", "Iran", "2020-03-02", 978., 385., 
  54., 11., 11.644, 4.584, 0.643, 0.131, "", "", "", "", "", "", "", 20.37, 
  8.3992953*^7, 49.831, 32.4, 5.44, 3.182, 19082.62, 0.2, 270.308, 9.59, 0.8, 
  21.1, "", 1.5, 76.68}, {"IRN", "Asia", "Iran", "2020-03-03", 1501., 523., 
  66., 12., 17.871, 6.227, 0.786, 0.143, "", "", "", "", "", "", "", 20.37, 
  8.3992953*^7, 49.831, 32.4, 5.44, 3.182, 19082.62, 0.2, 270.308, 9.59, 0.8, 
  21.1, "", 1.5, 76.68}, {"IRN", "Asia", "Iran", "2020-03-04", 2336., 835., 
  77., 11., 27.812, 9.941, 0.917, 0.131, "", "", "", "", "", "", "", 20.37, 
  8.3992953*^7, 49.831, 32.4, 5.44, 3.182, 19082.62, 0.2, 270.308, 9.59, 0.8, 
  21.1, "", 1.5, 76.68}, {"IRN", "Asia", "Iran", "2020-03-05", 2922., 586., 
  92., 15., 34.789, 6.977, 1.095, 0.179, "", "", "", "", "", "", "", 42.59, 
  8.3992953*^7, 49.831, 32.4, 5.44, 3.182, 19082.62, 0.2, 270.308, 9.59, 0.8, 
  21.1, "", 1.5, 76.68}, {"IRN", "Asia", "Iran", "2020-03-06", 3513., 591., 
  107., 15., 41.825, 7.036, 1.274, 0.179, "", "", "", "", "", "", "", 42.59, 
  8.3992953*^7, 49.831, 32.4, 5.44, 3.182, 19082.62, 0.2, 270.308, 9.59, 0.8, 
  21.1, "", 1.5, 76.68}, {"IRN", "Asia", "Iran", "2020-03-07", 4747., 1234., 
  124., 17., 56.517, 14.692, 1.476, 0.202, "", "", "", "", "", "", "", 42.59, 
  8.3992953*^7, 49.831, 32.4, 5.44, 3.182, 19082.62, 0.2, 270.308, 9.59, 0.8, 
  21.1, "", 1.5, 76.68}, {"IRN", "Asia", "Iran", "2020-03-08", 5823., 1076., 
  145., 21., 69.327, 12.811, 1.726, 0.25, "", "", "", "", "", "", "", 42.59, 
  8.3992953*^7, 49.831, 32.4, 5.44, 3.182, 19082.62, 0.2, 270.308, 9.59, 0.8, 
  21.1, "", 1.5, 76.68}, {"IRN", "Asia", "Iran", "2020-03-09", 6566., 743., 
  194., 49., 78.173, 8.846, 2.31, 0.583, "", "", "", "", "", "", "", 42.59, 
  8.3992953*^7, 49.831, 32.4, 5.44, 3.182, 19082.62, 0.2, 270.308, 9.59, 0.8, 
  21.1, "", 1.5, 76.68}, {"IRN", "Asia", "Iran", "2020-03-10", 7161., 595., 
  237., 43., 85.257, 7.084, 2.822, 0.512, "", "", "", "", "", "", "", 42.59, 
  8.3992953*^7, 49.831, 32.4, 5.44, 3.182, 19082.62, 0.2, 270.308, 9.59, 0.8, 
  21.1, "", 1.5, 76.68}, {"IRN", "Asia", "Iran", "2020-03-11", 8042., 881., 
  291., 54., 95.746, 10.489, 3.465, 0.643, "", "", "", "", "", "", "", 48.15, 
  8.3992953*^7, 49.831, 32.4, 5.44, 3.182, 19082.62, 0.2, 270.308, 9.59, 0.8, 
  21.1, "", 1.5, 76.68}, {"IRN", "Asia", "Iran", "2020-03-12", 9000., 958., 
  354., 63., 107.152, 11.406, 4.215, 0.75, "", "", "", "", "", "", "", 48.15, 
  8.3992953*^7, 49.831, 32.4, 5.44, 3.182, 19082.62, 0.2, 270.308, 9.59, 0.8, 
  21.1, "", 1.5, 76.68}, {"IRN", "Asia", "Iran", "2020-03-13", 10075., 1075., 
  429., 75., 119.951, 12.799, 5.108, 0.893, "", "", "", "", "", "", "", 
  48.15, 8.3992953*^7, 49.831, 32.4, 5.44, 3.182, 19082.62, 0.2, 270.308, 
  9.59, 0.8, 21.1, "", 1.5, 76.68}, {"IRN", "Asia", "Iran", "2020-03-14", 
  11364., 1289., 514., 85., 135.297, 15.347, 6.12, 1.012, "", "", "", "", "", 
  "", "", 48.15, 8.3992953*^7, 49.831, 32.4, 5.44, 3.182, 19082.62, 0.2, 
  270.308, 9.59, 0.8, 21.1, "", 1.5, 76.68}, {"IRN", "Asia", "Iran", 
  "2020-03-15", 12729., 1365., 611., 97., 151.548, 16.251, 7.274, 1.155, "", 
  "", "", "", "", "", "", 48.15, 8.3992953*^7, 49.831, 32.4, 5.44, 3.182, 
  19082.62, 0.2, 270.308, 9.59, 0.8, 21.1, "", 1.5, 76.68}, 
 {"IRN", "Asia", "Iran", "2020-03-16", 13938., 1209., 724., 113., 165.942, 
  14.394, 8.62, 1.345, "", "", "", "", "", "", "", 48.15, 8.3992953*^7, 
  49.831, 32.4, 5.44, 3.182, 19082.62, 0.2, 270.308, 9.59, 0.8, 21.1, "", 
  1.5, 76.68}, {"IRN", "Asia", "Iran", "2020-03-17", 14991., 1053., 853., 
  129., 178.479, 12.537, 10.156, 1.536, "", "", "", "", "", "", "", 48.15, 
  8.3992953*^7, 49.831, 32.4, 5.44, 3.182, 19082.62, 0.2, 270.308, 9.59, 0.8, 
  21.1, "", 1.5, 76.68}, {"IRN", "Asia", "Iran", "2020-03-18", 16169., 1178., 
  988., 135., 192.504, 14.025, 11.763, 1.607, "", "", "", "", "", "", "", 
  48.15, 8.3992953*^7, 49.831, 32.4, 5.44, 3.182, 19082.62, 0.2, 270.308, 
  9.59, 0.8, 21.1, "", 1.5, 76.68}, {"IRN", "Asia", "Iran", "2020-03-19", 
  17361., 1192., 1135., 147., 206.696, 14.192, 13.513, 1.75, "", "", "", "", 
  "", "", "", 51.85, 8.3992953*^7, 49.831, 32.4, 5.44, 3.182, 19082.62, 0.2, 
  270.308, 9.59, 0.8, 21.1, "", 1.5, 76.68}, {"IRN", "Asia", "Iran", 
  "2020-03-20", 18407., 1046., 1284., 149., 219.149, 12.453, 15.287, 1.774, 
  "", "", "", "", "", "", "", 51.85, 8.3992953*^7, 49.831, 32.4, 5.44, 3.182, 
  19082.62, 0.2, 270.308, 9.59, 0.8, 21.1, "", 1.5, 76.68}, 
 {"IRN", "Asia", "Iran", "2020-03-21", 19644., 1237., 1433., 149., 233.877, 
  14.727, 17.061, 1.774, "", "", "", "", "", "", "", 51.85, 8.3992953*^7, 
  49.831, 32.4, 5.44, 3.182, 19082.62, 0.2, 270.308, 9.59, 0.8, 21.1, "", 
  1.5, 76.68}, {"IRN", "Asia", "Iran", "2020-03-22", 20610., 966., 1556., 
  123., 245.378, 11.501, 18.525, 1.464, "", "", "", "", "", "", "", 57.41, 
  8.3992953*^7, 49.831, 32.4, 5.44, 3.182, 19082.62, 0.2, 270.308, 9.59, 0.8, 
  21.1, "", 1.5, 76.68}, {"IRN", "Asia", "Iran", "2020-03-23", 21638., 1028., 
  1685., 129., 257.617, 12.239, 20.061, 1.536, "", "", "", "", "", "", "", 
  57.41, 8.3992953*^7, 49.831, 32.4, 5.44, 3.182, 19082.62, 0.2, 270.308, 
  9.59, 0.8, 21.1, "", 1.5, 76.68}, {"IRN", "Asia", "Iran", "2020-03-24", 
  23049., 1411., 1812., 127., 274.416, 16.799, 21.573, 1.512, "", "", "", "", 
  "", "", "", 57.41, 8.3992953*^7, 49.831, 32.4, 5.44, 3.182, 19082.62, 0.2, 
  270.308, 9.59, 0.8, 21.1, "", 1.5, 76.68}, {"IRN", "Asia", "Iran", 
  "2020-03-25", 24811., 1762., 1934., 122., 295.394, 20.978, 23.026, 1.453, 
  "", "", "", "", "", "", "", 57.41, 8.3992953*^7, 49.831, 32.4, 5.44, 3.182, 
  19082.62, 0.2, 270.308, 9.59, 0.8, 21.1, "", 1.5, 76.68}, 
 {"IRN", "Asia", "Iran", "2020-03-26", 27017., 2206., 2077., 143., 321.658, 
  26.264, 24.728, 1.703, "", "", "", "", "", "", "", 57.41, 8.3992953*^7, 
  49.831, 32.4, 5.44, 3.182, 19082.62, 0.2, 270.308, 9.59, 0.8, 21.1, "", 
  1.5, 76.68}, {"IRN", "Asia", "Iran", "2020-03-27", 29406., 2389., 2234., 
  157., 350.101, 28.443, 26.597, 1.869, "", "", "", "", "", "", "", 57.41, 
  8.3992953*^7, 49.831, 32.4, 5.44, 3.182, 19082.62, 0.2, 270.308, 9.59, 0.8, 
  21.1, "", 1.5, 76.68}, {"IRN", "Asia", "Iran", "2020-03-28", 32332., 2926., 
  2378., 144., 384.937, 34.836, 28.312, 1.714, "", "", "", "", "", "", "", 
  57.41, 8.3992953*^7, 49.831, 32.4, 5.44, 3.182, 19082.62, 0.2, 270.308, 
  9.59, 0.8, 21.1, "", 1.5, 76.68}, {"IRN", "Asia", "Iran", "2020-03-29", 
  35408., 3076., 2517., 139., 421.559, 36.622, 29.967, 1.655, "", "", "", "", 
  "", "", "", 57.41, 8.3992953*^7, 49.831, 32.4, 5.44, 3.182, 19082.62, 0.2, 
  270.308, 9.59, 0.8, 21.1, "", 1.5, 76.68}, {"IRN", "Asia", "Iran", 
  "2020-03-30", 38309., 2901., 2640., 123., 456.098, 34.539, 31.431, 1.464, 
  "", "", "", "", "", "", "", 57.41, 8.3992953*^7, 49.831, 32.4, 5.44, 3.182, 
  19082.62, 0.2, 270.308, 9.59, 0.8, 21.1, "", 1.5, 76.68}, 
 {"IRN", "Asia", "Iran", "2020-03-31", 41495., 3186., 2757., 117., 494.03, 
  37.932, 32.824, 1.393, "", "", "", "", "", "", "", 57.41, 8.3992953*^7, 
  49.831, 32.4, 5.44, 3.182, 19082.62, 0.2, 270.308, 9.59, 0.8, 21.1, "", 
  1.5, 76.68}, {"IRN", "Asia", "Iran", "2020-04-01", 44606., 3111., 2898., 
  141., 531.068, 37.039, 34.503, 1.679, "", "", "", "", "", "", "", 57.41, 
  8.3992953*^7, 49.831, 32.4, 5.44, 3.182, 19082.62, 0.2, 270.308, 9.59, 0.8, 
  21.1, "", 1.5, 76.68}, {"IRN", "Asia", "Iran", "2020-04-02", 47593., 2987., 
  3036., 138., 566.631, 35.563, 36.146, 1.643, "", "", "", "", "", "", "", 
  57.41, 8.3992953*^7, 49.831, 32.4, 5.44, 3.182, 19082.62, 0.2, 270.308, 
  9.59, 0.8, 21.1, "", 1.5, 76.68}, {"IRN", "Asia", "Iran", "2020-04-03", 
  50468., 2875., 3160., 124., 600.86, 34.229, 37.622, 1.476, "", "", "", "", 
  "", "", "", 57.41, 8.3992953*^7, 49.831, 32.4, 5.44, 3.182, 19082.62, 0.2, 
  270.308, 9.59, 0.8, 21.1, "", 1.5, 76.68}, {"IRN", "Asia", "Iran", 
  "2020-04-04", 50468., 0., 3160., 0., 600.86, 0., 37.622, 0., "", "", "", 
  "", "", "", "", 57.41, 8.3992953*^7, 49.831, 32.4, 5.44, 3.182, 19082.62, 
  0.2, 270.308, 9.59, 0.8, 21.1, "", 1.5, 76.68}, 
 {"IRN", "Asia", "Iran", "2020-04-05", 55743., 5275., 3452., 292., 663.663, 
  62.803, 41.099, 3.476, 189790., "", 2.26, "", "", "", "tests performed", 
  59.26, 8.3992953*^7, 49.831, 32.4, 5.44, 3.182, 19082.62, 0.2, 270.308, 
  9.59, 0.8, 21.1, "", 1.5, 76.68}, {"IRN", "Asia", "Iran", "2020-04-06", 
  58226., 2483., 3603., 151., 693.225, 29.562, 42.896, 1.798, "", "", "", "", 
  "", "", "tests performed", 59.26, 8.3992953*^7, 49.831, 32.4, 5.44, 3.182, 
  19082.62, 0.2, 270.308, 9.59, 0.8, 21.1, "", 1.5, 76.68}, 
 {"IRN", "Asia", "Iran", "2020-04-07", 60500., 2274., 3739., 136., 720.299, 
  27.074, 44.516, 1.619, "", "", "", "", "", "", "tests performed", 59.26, 
  8.3992953*^7, 49.831, 32.4, 5.44, 3.182, 19082.62, 0.2, 270.308, 9.59, 0.8, 
  21.1, "", 1.5, 76.68}, {"IRN", "Asia", "Iran", "2020-04-08", 62589., 2089., 
  3872., 133., 745.17, 24.871, 46.099, 1.583, 220975., "", 2.631, "", "", "", 
  "tests performed", 59.26, 8.3992953*^7, 49.831, 32.4, 5.44, 3.182, 
  19082.62, 0.2, 270.308, 9.59, 0.8, 21.1, "", 1.5, 76.68}, 
 {"IRN", "Asia", "Iran", "2020-04-09", 64586., 1997., 3993., 121., 768.945, 
  23.776, 47.54, 1.441, 231393., 10418., 2.755, 0.124, "", "", 
  "tests performed", 59.26, 8.3992953*^7, 49.831, 32.4, 5.44, 3.182, 
  19082.62, 0.2, 270.308, 9.59, 0.8, 21.1, "", 1.5, 76.68}, 
 {"IRN", "Asia", "Iran", "2020-04-10", 66220., 1634., 4110., 117., 788.399, 
  19.454, 48.933, 1.393, 242568., 11175., 2.888, 0.133, "", "", 
  "tests performed", 59.26, 8.3992953*^7, 49.831, 32.4, 5.44, 3.182, 
  19082.62, 0.2, 270.308, 9.59, 0.8, 21.1, "", 1.5, 76.68}, 
 {"IRN", "Asia", "Iran", "2020-04-11", 68192., 1972., 4232., 122., 811.878, 
  23.478, 50.385, 1.453, 251703., 9135., 2.997, 0.109, "", "", 
  "tests performed", 50.93, 8.3992953*^7, 49.831, 32.4, 5.44, 3.182, 
  19082.62, 0.2, 270.308, 9.59, 0.8, 21.1, "", 1.5, 76.68}, 
 {"IRN", "Asia", "Iran", "2020-04-12", 70029., 1837., 4357., 125., 833.749, 
  21.871, 51.873, 1.488, 263388., 11685., 3.136, 0.139, 10514., 0.125, 
  "tests performed", 50.93, 8.3992953*^7, 49.831, 32.4, 5.44, 3.182, 
  19082.62, 0.2, 270.308, 9.59, 0.8, 21.1, "", 1.5, 76.68}, 
 {"IRN", "Asia", "Iran", "2020-04-13", 71686., 1657., 4474., 117., 853.476, 
  19.728, 53.266, 1.393, "", "", "", "", 10741., 0.128, "tests performed", 
  50.93, 8.3992953*^7, 49.831, 32.4, 5.44, 3.182, 19082.62, 0.2, 270.308, 
  9.59, 0.8, 21.1, "", 1.5, 76.68}, {"IRN", "Asia", "Iran", "2020-04-14", 
  73303., 1617., 4585., 111., 872.728, 19.252, 54.588, 1.322, 287359., "", 
  3.421, "", 10968., 0.131, "tests performed", 50.93, 8.3992953*^7, 49.831, 
  32.4, 5.44, 3.182, 19082.62, 0.2, 270.308, 9.59, 0.8, 21.1, "", 1.5, 
  76.68}, {"IRN", "Asia", "Iran", "2020-04-15", 74877., 1574., 4683., 98., 
  891.468, 18.74, 55.755, 1.167, 299204., 11845., 3.562, 0.141, 11176., 
  0.133, "tests performed", 50.93, 8.3992953*^7, 49.831, 32.4, 5.44, 3.182, 
  19082.62, 0.2, 270.308, 9.59, 0.8, 21.1, "", 1.5, 76.68}, 
 {"IRN", "Asia", "Iran", "2020-04-16", 76389., 1512., 4777., 94., 909.469, 
  18.002, 56.874, 1.119, 310340., 11136., 3.695, 0.133, 11278., 0.134, 
  "tests performed", 50.93, 8.3992953*^7, 49.831, 32.4, 5.44, 3.182, 
  19082.62, 0.2, 270.308, 9.59, 0.8, 21.1, "", 1.5, 76.68}, 
 {"IRN", "Asia", "Iran", "2020-04-17", 77995., 1606., 4869., 92., 928.59, 
  19.121, 57.969, 1.095, 319879., 9539., 3.808, 0.114, 11044., 0.131, 
  "tests performed", 50.93, 8.3992953*^7, 49.831, 32.4, 5.44, 3.182, 
  19082.62, 0.2, 270.308, 9.59, 0.8, 21.1, "", 1.5, 76.68}, 
 {"IRN", "Asia", "Iran", "2020-04-18", 79494., 1499., 4958., 89., 946.437, 
  17.847, 59.029, 1.06, 330137., 10258., 3.931, 0.122, 11205., 0.133, 
  "tests performed", 50.93, 8.3992953*^7, 49.831, 32.4, 5.44, 3.182, 
  19082.62, 0.2, 270.308, 9.59, 0.8, 21.1, "", 1.5, 76.68}, 
 {"IRN", "Asia", "Iran", "2020-04-19", 80868., 1374., 5031., 73., 962.795, 
  16.359, 59.898, 0.869, 341662., 11525., 4.068, 0.137, 11182., 0.133, 
  "tests performed", 53.7, 8.3992953*^7, 49.831, 32.4, 5.44, 3.182, 19082.62, 
  0.2, 270.308, 9.59, 0.8, 21.1, "", 1.5, 76.68}, 
 {"IRN", "Asia", "Iran", "2020-04-20", 82211., 1343., 5118., 87., 978.784, 
  15.989, 60.934, 1.036, 353012., 11350., 4.203, 0.135, 11091., 0.132, 
  "tests performed", 53.7, 8.3992953*^7, 49.831, 32.4, 5.44, 3.182, 19082.62, 
  0.2, 270.308, 9.59, 0.8, 21.1, "", 1.5, 76.68}, 
 {"IRN", "Asia", "Iran", "2020-04-21", 83505., 1294., 5209., 91., 994.191, 
  15.406, 62.017, 1.083, 365723., 12711., 4.354, 0.151, 11195., 0.133, 
  "tests performed", 53.7, 8.3992953*^7, 49.831, 32.4, 5.44, 3.182, 19082.62, 
  0.2, 270.308, 9.59, 0.8, 21.1, "", 1.5, 76.68}, 
 {"IRN", "Asia", "Iran", "2020-04-22", 84802., 1297., 5297., 88., 1009.632, 
  15.442, 63.065, 1.048, "", "", "", "", 11202., 0.133, "tests performed", 
  53.7, 8.3992953*^7, 49.831, 32.4, 5.44, 3.182, 19082.62, 0.2, 270.308, 
  9.59, 0.8, 21.1, "", 1.5, 76.68}, {"IRN", "Asia", "Iran", "2020-04-23", 
  85996., 1194., 5391., 94., 1023.848, 14.215, 64.184, 1.119, 389507., "", 
  4.637, "", 11310., 0.135, "tests performed", 53.7, 8.3992953*^7, 49.831, 
  32.4, 5.44, 3.182, 19082.62, 0.2, 270.308, 9.59, 0.8, 21.1, "", 1.5, 
  76.68}, {"IRN", "Asia", "Iran", "2020-04-24", 87026., 1030., 5481., 90., 
  1036.111, 12.263, 65.255, 1.072, 399927., 10420., 4.761, 0.124, 11435., 
  0.136, "tests performed", 53.7, 8.3992953*^7, 49.831, 32.4, 5.44, 3.182, 
  19082.62, 0.2, 270.308, 9.59, 0.8, 21.1, "", 1.5, 76.68}, 
 {"IRN", "Asia", "Iran", "2020-04-25", 88194., 1168., 5574., 93., 1050.017, 
  13.906, 66.363, 1.107, 410075., 10148., 4.882, 0.121, 11420., 0.136, 
  "tests performed", 53.7, 8.3992953*^7, 49.831, 32.4, 5.44, 3.182, 19082.62, 
  0.2, 270.308, 9.59, 0.8, 21.1, "", 1.5, 76.68}, 
 {"IRN", "Asia", "Iran", "2020-04-26", 89328., 1134., 5650., 76., 1063.518, 
  13.501, 67.268, 0.905, 421313., 11238., 5.016, 0.134, 11379., 0.135, 
  "tests performed", 53.7, 8.3992953*^7, 49.831, 32.4, 5.44, 3.182, 19082.62, 
  0.2, 270.308, 9.59, 0.8, 21.1, "", 1.5, 76.68}, 
 {"IRN", "Asia", "Iran", "2020-04-27", 90481., 1153., 5710., 60., 1077.245, 
  13.727, 67.982, 0.714, 432329., 11016., 5.147, 0.131, 11331., 0.135, 
  "tests performed", 53.7, 8.3992953*^7, 49.831, 32.4, 5.44, 3.182, 19082.62, 
  0.2, 270.308, 9.59, 0.8, 21.1, "", 1.5, 76.68}, 
 {"IRN", "Asia", "Iran", "2020-04-28", 91472., 991., 5806., 96., 1089.044, 
  11.799, 69.125, 1.143, "", "", "", "", 11019., 0.131, "tests performed", 
  53.7, 8.3992953*^7, 49.831, 32.4, 5.44, 3.182, 19082.62, 0.2, 270.308, 
  9.59, 0.8, 21.1, "", 1.5, 76.68}, {"IRN", "Asia", "Iran", "2020-04-29", 
  92584., 1112., 5877., 71., 1102.283, 13.239, 69.97, 0.845, 453386., "", 
  5.398, "", 10824., 0.129, "tests performed", 53.7, 8.3992953*^7, 49.831, 
  32.4, 5.44, 3.182, 19082.62, 0.2, 270.308, 9.59, 0.8, 21.1, "", 1.5, 
  76.68}, {"IRN", "Asia", "Iran", "2020-04-30", 93657., 1073., 5957., 80., 
  1115.058, 12.775, 70.923, 0.952, 463295., 9909., 5.516, 0.118, 10541., 
  0.125, "tests performed", 53.7, 8.3992953*^7, 49.831, 32.4, 5.44, 3.182, 
  19082.62, 0.2, 270.308, 9.59, 0.8, 21.1, "", 1.5, 76.68}, 
 {"IRN", "Asia", "Iran", "2020-05-01", 94640., 983., 6028., 71., 1126.761, 
  11.703, 71.768, 0.845, 475023., 11728., 5.656, 0.14, 10728., 0.128, 
  "tests performed", 53.7, 8.3992953*^7, 49.831, 32.4, 5.44, 3.182, 19082.62, 
  0.2, 270.308, 9.59, 0.8, 21.1, "", 1.5, 76.68}, 
 {"IRN", "Asia", "Iran", "2020-05-02", 95646., 1006., 6091., 63., 1138.738, 
  11.977, 72.518, 0.75, 484541., 9518., 5.769, 0.113, 10638., 0.127, 
  "tests performed", 53.7, 8.3992953*^7, 49.831, 32.4, 5.44, 3.182, 19082.62, 
  0.2, 270.308, 9.59, 0.8, 21.1, "", 1.5, 76.68}, 
 {"IRN", "Asia", "Iran", "2020-05-03", 96448., 802., 6156., 65., 1148.287, 
  9.548, 73.292, 0.774, 496273., 11732., 5.909, 0.14, 10709., 0.127, 
  "tests performed", 53.7, 8.3992953*^7, 49.831, 32.4, 5.44, 3.182, 19082.62, 
  0.2, 270.308, 9.59, 0.8, 21.1, "", 1.5, 76.68}, 
 {"IRN", "Asia", "Iran", "2020-05-04", 97424., 976., 6203., 47., 1159.907, 
  11.62, 73.851, 0.56, 508288., 12015., 6.052, 0.143, 10851., 0.129, 
  "tests performed", 53.7, 8.3992953*^7, 49.831, 32.4, 5.44, 3.182, 19082.62, 
  0.2, 270.308, 9.59, 0.8, 21.1, "", 1.5, 76.68}, 
 {"IRN", "Asia", "Iran", "2020-05-05", 98647., 1223., 6277., 74., 1174.468, 
  14.561, 74.732, 0.881, 519543., 11255., 6.186, 0.134, 10955., 0.13, 
  "tests performed", 53.7, 8.3992953*^7, 49.831, 32.4, 5.44, 3.182, 19082.62, 
  0.2, 270.308, 9.59, 0.8, 21.1, "", 1.5, 76.68}, 
 {"IRN", "Asia", "Iran", "2020-05-06", 99970., 1323., 6340., 63., 1190.219, 
  15.751, 75.483, 0.75, 531275., 11732., 6.325, 0.14, 11127., 0.132, 
  "tests performed", 53.7, 8.3992953*^7, 49.831, 32.4, 5.44, 3.182, 19082.62, 
  0.2, 270.308, 9.59, 0.8, 21.1, "", 1.5, 76.68}, 
 {"IRN", "Asia", "Iran", "2020-05-07", 101650., 1680., 6418., 78., 1210.221, 
  20.002, 76.411, 0.929, 544792., 13517., 6.486, 0.161, 11642., 0.139, 
  "tests performed", 53.7, 8.3992953*^7, 49.831, 32.4, 5.44, 3.182, 19082.62, 
  0.2, 270.308, 9.59, 0.8, 21.1, "", 1.5, 76.68}, 
 {"IRN", "Asia", "Iran", "2020-05-08", 103135., 1485., 6486., 68., 1227.901, 
  17.68, 77.221, 0.81, 558899., 14107., 6.654, 0.168, 11982., 0.143, 
  "tests performed", 53.7, 8.3992953*^7, 49.831, 32.4, 5.44, 3.182, 19082.62, 
  0.2, 270.308, 9.59, 0.8, 21.1, "", 1.5, 76.68}, 
 {"IRN", "Asia", "Iran", "2020-05-09", 104691., 1556., 6541., 55., 1246.426, 
  18.525, 77.876, 0.655, "", "", "", "", 12608., 0.15, "tests performed", 
  50.93, 8.3992953*^7, 49.831, 32.4, 5.44, 3.182, 19082.62, 0.2, 270.308, 
  9.59, 0.8, 21.1, "", 1.5, 76.68}, {"IRN", "Asia", "Iran", "2020-05-10", 
  106220., 1529., 6589., 48., 1264.63, 18.204, 78.447, 0.571, 586699., "", 
  6.985, "", 12918., 0.154, "tests performed", 50.93, 8.3992953*^7, 49.831, 
  32.4, 5.44, 3.182, 19082.62, 0.2, 270.308, 9.59, 0.8, 21.1, "", 1.5, 
  76.68}, {"IRN", "Asia", "Iran", "2020-05-11", 107603., 1383., 6640., 51., 
  1281.096, 16.466, 79.054, 0.607, "", "", "", "", 13257., 0.158, 
  "tests performed", 50.93, 8.3992953*^7, 49.831, 32.4, 5.44, 3.182, 
  19082.62, 0.2, 270.308, 9.59, 0.8, 21.1, "", 1.5, 76.68}, 
 {"IRN", "Asia", "Iran", "2020-05-12", 109286., 1683., 6685., 45., 1301.133, 
  20.037, 79.59, 0.536, 615477., "", 7.328, "", 13705., 0.163, 
  "tests performed", 50.93, 8.3992953*^7, 49.831, 32.4, 5.44, 3.182, 
  19082.62, 0.2, 270.308, 9.59, 0.8, 21.1, "", 1.5, 76.68}, 
 {"IRN", "Asia", "Iran", "2020-05-13", 110767., 1481., 6733., 48., 1318.765, 
  17.632, 80.161, 0.571, 629534., 14057., 7.495, 0.167, 14037., 0.167, 
  "tests performed", 50.93, 8.3992953*^7, 49.831, 32.4, 5.44, 3.182, 
  19082.62, 0.2, 270.308, 9.59, 0.8, 21.1, "", 1.5, 76.68}, 
 {"IRN", "Asia", "Iran", "2020-05-14", 112725., 1958., 6783., 50., 1342.077, 
  23.311, 80.757, 0.595, 643772., 14238., 7.665, 0.17, 14140., 0.168, 
  "tests performed", 50.93, 8.3992953*^7, 49.831, 32.4, 5.44, 3.182, 
  19082.62, 0.2, 270.308, 9.59, 0.8, 21.1, "", 1.5, 76.68}, 
 {"IRN", "Asia", "Iran", "2020-05-15", 114533., 1808., 6854., 71., 1363.602, 
  21.526, 81.602, 0.845, 658604., 14832., 7.841, 0.177, 14244., 0.17, 
  "tests performed", 50.93, 8.3992953*^7, 49.831, 32.4, 5.44, 3.182, 
  19082.62, 0.2, 270.308, 9.59, 0.8, 21.1, "", 1.5, 76.68}, 
 {"IRN", "Asia", "Iran", "2020-05-16", 116635., 2102., 6902., 48., 1388.628, 
  25.026, 82.174, 0.571, 672679., 14075., 8.009, 0.168, 14269., 0.17, 
  "tests performed", 45.37, 8.3992953*^7, 49.831, 32.4, 5.44, 3.182, 
  19082.62, 0.2, 270.308, 9.59, 0.8, 21.1, "", 1.5, 76.68}, 
 {"IRN", "Asia", "Iran", "2020-05-17", 118392., 1757., 6937., 35., 1409.547, 
  20.918, 82.59, 0.417, 686935., 14256., 8.178, 0.17, 14319., 0.17, 
  "tests performed", 52.78, 8.3992953*^7, 49.831, 32.4, 5.44, 3.182, 
  19082.62, 0.2, 270.308, 9.59, 0.8, 21.1, "", 1.5, 76.68}, 
 {"IRN", "Asia", "Iran", "2020-05-18", 120198., 1806., 6988., 51., 1431.049, 
  21.502, 83.197, 0.607, 701640., 14705., 8.354, 0.175, 14365., 0.171, 
  "tests performed", 52.78, 8.3992953*^7, 49.831, 32.4, 5.44, 3.182, 
  19082.62, 0.2, 270.308, 9.59, 0.8, 21.1, "", 1.5, 76.68}, 
 {"IRN", "Asia", "Iran", "2020-05-19", 122492., 2294., 7057., 69., 1458.36, 
  27.312, 84.019, 0.821, 716176., 14536., 8.527, 0.173, 14386., 0.171, 
  "tests performed", 52.78, 8.3992953*^7, 49.831, 32.4, 5.44, 3.182, 
  19082.62, 0.2, 270.308, 9.59, 0.8, 21.1, "", 1.5, 76.68}, 
 {"IRN", "Asia", "Iran", "2020-05-20", 124603., 2111., 7119., 62., 1483.494, 
  25.133, 84.757, 0.738, 731213., 15037., 8.706, 0.179, 14526., 0.173, 
  "tests performed", 52.78, 8.3992953*^7, 49.831, 32.4, 5.44, 3.182, 
  19082.62, 0.2, 270.308, 9.59, 0.8, 21.1, "", 1.5, 76.68}, 
 {"IRN", "Asia", "Iran", "2020-05-21", 126949., 2346., 7183., 64., 1511.424, 
  27.931, 85.519, 0.762, 746045., 14832., 8.882, 0.177, 14610., 0.174, 
  "tests performed", 52.78, 8.3992953*^7, 49.831, 32.4, 5.44, 3.182, 
  19082.62, 0.2, 270.308, 9.59, 0.8, 21.1, "", 1.5, 76.68}, 
 {"IRN", "Asia", "Iran", "2020-05-22", 129341., 2392., 7249., 66., 1539.903, 
  28.479, 86.305, 0.786, 763913., 17868., 9.095, 0.213, 15044., 0.179, 
  "tests performed", 52.78, 8.3992953*^7, 49.831, 32.4, 5.44, 3.182, 
  19082.62, 0.2, 270.308, 9.59, 0.8, 21.1, "", 1.5, 76.68}, 
 {"IRN", "Asia", "Iran", "2020-05-23", 131652., 2311., 7300., 51., 1567.417, 
  27.514, 86.912, 0.607, 781286., 17373., 9.302, 0.207, 15515., 0.185, 
  "tests performed", 52.78, 8.3992953*^7, 49.831, 32.4, 5.44, 3.182, 
  19082.62, 0.2, 270.308, 9.59, 0.8, 21.1, "", 1.5, 76.68}, 
 {"IRN", "Asia", "Iran", "2020-05-24", 133521., 1869., 7359., 59., 1589.669, 
  22.252, 87.614, 0.702, 800519., 19233., 9.531, 0.229, 16226., 0.193, 
  "tests performed", 52.78, 8.3992953*^7, 49.831, 32.4, 5.44, 3.182, 
  19082.62, 0.2, 270.308, 9.59, 0.8, 21.1, "", 1.5, 76.68}, 
 {"IRN", "Asia", "Iran", "2020-05-25", 135701., 2180., 7417., 58., 1615.624, 
  25.955, 88.305, 0.691, 818917., 18398., 9.75, 0.219, 16754., 0.199, 
  "tests performed", 52.78, 8.3992953*^7, 49.831, 32.4, 5.44, 3.182, 
  19082.62, 0.2, 270.308, 9.59, 0.8, 21.1, "", 1.5, 76.68}, 
 {"IRN", "Asia", "Iran", "2020-05-26", 137724., 2023., 7451., 34., 1639.709, 
  24.085, 88.71, 0.405, 837090., 18173., 9.966, 0.216, 17273., 0.206, 
  "tests performed", 48.15, 8.3992953*^7, 49.831, 32.4, 5.44, 3.182, 
  19082.62, 0.2, 270.308, 9.59, 0.8, 21.1, "", 1.5, 76.68}, 
 {"IRN", "Asia", "Iran", "2020-05-27", 139511., 1787., 7508., 57., 1660.985, 
  21.276, 89.388, 0.679, 856546., 19456., 10.198, 0.232, 17905., 0.213, 
  "tests performed", 48.15, 8.3992953*^7, 49.831, 32.4, 5.44, 3.182, 
  19082.62, 0.2, 270.308, 9.59, 0.8, 21.1, "", 1.5, 76.68}, 
 {"IRN", "Asia", "Iran", "2020-05-28", 141591., 2080., 7564., 56., 1685.749, 
  24.764, 90.055, 0.667, "", "", "", "", 18645., 0.222, "tests performed", 
  48.15, 8.3992953*^7, 49.831, 32.4, 5.44, 3.182, 19082.62, 0.2, 270.308, 
  9.59, 0.8, 21.1, "", 1.5, 76.68}, {"IRN", "Asia", "Iran", "2020-05-29", 
  143849., 2258., 7627., 63., 1712.632, 26.883, 90.805, 0.75, 896571., "", 
  10.674, "", 18951., 0.226, "tests performed", 48.15, 8.3992953*^7, 49.831, 
  32.4, 5.44, 3.182, 19082.62, 0.2, 270.308, 9.59, 0.8, 21.1, "", 1.5, 
  76.68}, {"IRN", "Asia", "Iran", "2020-05-30", 146668., 2819., 7677., 50., 
  1746.194, 33.562, 91.401, 0.595, 915998., 19427., 10.906, 0.231, 19245., 
  0.229, "tests performed", 48.15, 8.3992953*^7, 49.831, 32.4, 5.44, 3.182, 
  19082.62, 0.2, 270.308, 9.59, 0.8, 21.1, "", 1.5, 76.68}, 
 {"IRN", "Asia", "Iran", "2020-05-31", 148950., 2282., 7734., 57., 1773.363, 
  27.169, 92.079, 0.679, 935894., 19896., 11.143, 0.237, 19339., 0.23, 
  "tests performed", 48.15, 8.3992953*^7, 49.831, 32.4, 5.44, 3.182, 
  19082.62, 0.2, 270.308, 9.59, 0.8, 21.1, "", 1.5, 76.68}, 
 {"IRN", "Asia", "Iran", "2020-06-01", 151466., 2516., 7797., 63., 1803.318, 
  29.955, 92.829, 0.75, 955865., 19971., 11.38, 0.238, 19564., 0.233, 
  "tests performed", 48.15, 8.3992953*^7, 49.831, 32.4, 5.44, 3.182, 
  19082.62, 0.2, 270.308, 9.59, 0.8, 21.1, "", 1.5, 76.68}, 
 {"IRN", "Asia", "Iran", "2020-06-02", 154445., 2979., 7878., 81., 1838.785, 
  35.467, 93.794, 0.964, 975936., 20071., 11.619, 0.239, 19835., 0.236, 
  "tests performed", 48.15, 8.3992953*^7, 49.831, 32.4, 5.44, 3.182, 
  19082.62, 0.2, 270.308, 9.59, 0.8, 21.1, "", 1.5, 76.68}, 
 {"IRN", "Asia", "Iran", "2020-06-03", 157562., 3117., 7942., 64., 1875.895, 
  37.11, 94.556, 0.762, 997009., 21073., 11.87, 0.251, 20066., 0.239, 
  "tests performed", 48.15, 8.3992953*^7, 49.831, 32.4, 5.44, 3.182, 
  19082.62, 0.2, 270.308, 9.59, 0.8, 21.1, "", 1.5, 76.68}, 
 {"IRN", "Asia", "Iran", "2020-06-04", 160696., 3134., 8012., 70., 1913.208, 
  37.313, 95.389, 0.833, 1.019362*^6, 22353., 12.136, 0.266, 20400., 0.243, 
  "tests performed", 48.15, 8.3992953*^7, 49.831, 32.4, 5.44, 3.182, 
  19082.62, 0.2, 270.308, 9.59, 0.8, 21.1, "", 1.5, 76.68}, 
 {"IRN", "Asia", "Iran", "2020-06-05", 164270., 3574., 8071., 59., 1955.759, 
  42.551, 96.091, 0.702, 1.040289*^6, 20927., 12.385, 0.249, 20531., 0.244, 
  "tests performed", 48.15, 8.3992953*^7, 49.831, 32.4, 5.44, 3.182, 
  19082.62, 0.2, 270.308, 9.59, 0.8, 21.1, "", 1.5, 76.68}, 
 {"IRN", "Asia", "Iran", "2020-06-06", 167156., 2886., 8134., 63., 1990.119, 
  34.36, 96.841, 0.75, 1.060126*^6, 19837., 12.622, 0.236, 20590., 0.245, 
  "tests performed", 48.15, 8.3992953*^7, 49.831, 32.4, 5.44, 3.182, 
  19082.62, 0.2, 270.308, 9.59, 0.8, 21.1, "", 1.5, 76.68}, 
 {"IRN", "Asia", "Iran", "2020-06-07", 169425., 2269., 8209., 75., 2017.134, 
  27.014, 97.734, 0.893, 1.084857*^6, 24731., 12.916, 0.294, 21280., 0.253, 
  "tests performed", 48.15, 8.3992953*^7, 49.831, 32.4, 5.44, 3.182, 
  19082.62, 0.2, 270.308, 9.59, 0.8, 21.1, "", 1.5, 76.68}, 
 {"IRN", "Asia", "Iran", "2020-06-08", 171789., 2364., 8281., 72., 2045.279, 
  28.145, 98.592, 0.857, "", "", "", "", 21552., 0.257, "tests performed", 
  48.15, 8.3992953*^7, 49.831, 32.4, 5.44, 3.182, 19082.62, 0.2, 270.308, 
  9.59, 0.8, 21.1, "", 1.5, 76.68}, {"IRN", "Asia", "Iran", "2020-06-09", 
  173832., 2043., 8351., 70., 2069.602, 24.323, 99.425, 0.833, 1.128601*^6, 
  "", 13.437, "", 21809., 0.26, "tests performed", 48.15, 8.3992953*^7, 
  49.831, 32.4, 5.44, 3.182, 19082.62, 0.2, 270.308, 9.59, 0.8, 21.1, "", 
  1.5, 76.68}, {"IRN", "Asia", "Iran", "2020-06-10", 175927., 2095., 8425., 
  74., 2094.545, 24.943, 100.306, 0.881, 1.151032*^6, 22431., 13.704, 0.267, 
  22003., 0.262, "tests performed", 48.15, 8.3992953*^7, 49.831, 32.4, 5.44, 
  3.182, 19082.62, 0.2, 270.308, 9.59, 0.8, 21.1, "", 1.5, 76.68}, 
 {"IRN", "Asia", "Iran", "2020-06-11", 177938., 2011., 8506., 81., 2118.487, 
  23.942, 101.27, 0.964, "", "", "", "", 22090., 0.263, "tests performed", 
  48.15, 8.3992953*^7, 49.831, 32.4, 5.44, 3.182, 19082.62, 0.2, 270.308, 
  9.59, 0.8, 21.1, "", 1.5, 76.68}, {"IRN", "Asia", "Iran", "2020-06-12", 
  180176., 2238., 8584., 78., 2145.132, 26.645, 102.199, 0.929, 1.196947*^6, 
  "", 14.251, "", 22380., 0.266, "tests performed", 48.15, 8.3992953*^7, 
  49.831, 32.4, 5.44, 3.182, 19082.62, 0.2, 270.308, 9.59, 0.8, 21.1, "", 
  1.5, 76.68}, {"IRN", "Asia", "Iran", "2020-06-13", 182545., 2369., 8659., 
  75., 2173.337, 28.205, 103.092, 0.893, 1.2194*^6, 22453., 14.518, 0.267, 
  22753., 0.271, "tests performed", 48.15, 8.3992953*^7, 49.831, 32.4, 5.44, 
  3.182, 19082.62, 0.2, 270.308, 9.59, 0.8, 21.1, "", 1.5, 76.68}, 
 {"IRN", "Asia", "Iran", "2020-06-14", 184955., 2410., 8730., 71., 2202.03, 
  28.693, 103.937, 0.845, 1.244074*^6, 24674., 14.812, 0.294, 22745., 0.271, 
  "tests performed", 48.15, 8.3992953*^7, 49.831, 32.4, 5.44, 3.182, 
  19082.62, 0.2, 270.308, 9.59, 0.8, 21.1, "", 1.5, 76.68}, 
 {"IRN", "Asia", "Iran", "2020-06-15", 187427., 2472., 8837., 107., 2231.461, 
  29.431, 105.211, 1.274, 1.269194*^6, 25120., 15.111, 0.299, 23209., 0.276, 
  "tests performed", 48.15, 8.3992953*^7, 49.831, 32.4, 5.44, 3.182, 
  19082.62, 0.2, 270.308, 9.59, 0.8, 21.1, "", 1.5, 76.68}, 
 {"IRN", "Asia", "Iran", "2020-06-16", 189876., 2449., 8950., 113., 2260.618, 
  29.157, 106.557, 1.345, 1.293609*^6, 24415., 15.401, 0.291, 23573., 0.281, 
  "tests performed", 48.15, 8.3992953*^7, 49.831, 32.4, 5.44, 3.182, 
  19082.62, 0.2, 270.308, 9.59, 0.8, 21.1, "", 1.5, 76.68}, 
 {"IRN", "Asia", "Iran", "2020-06-17", 192439., 2563., 9065., 115., 2291.133, 
  30.514, 107.926, 1.369, 1.31992*^6, 26311., 15.715, 0.313, 24127., 0.287, 
  "tests performed", 48.15, 8.3992953*^7, 49.831, 32.4, 5.44, 3.182, 
  19082.62, 0.2, 270.308, 9.59, 0.8, 21.1, "", 1.5, 76.68}, 
 {"IRN", "Asia", "Iran", "2020-06-18", 195051., 2612., 9185., 120., 2322.231, 
  31.098, 109.354, 1.429, 1.344599*^6, 24679., 16.008, 0.294, 24373., 0.29, 
  "tests performed", 48.15, 8.3992953*^7, 49.831, 32.4, 5.44, 3.182, 
  19082.62, 0.2, 270.308, 9.59, 0.8, 21.1, "", 1.5, 76.68}, 
 {"IRN", "Asia", "Iran", "2020-06-19", 197647., 2596., 9272., 87., 2353.138, 
  30.907, 110.39, 1.036, 1.370718*^6, 26119., 16.319, 0.311, 24824., 0.296, 
  "tests performed", 48.15, 8.3992953*^7, 49.831, 32.4, 5.44, 3.182, 
  19082.62, 0.2, 270.308, 9.59, 0.8, 21.1, "", 1.5, 76.68}, 
 {"IRN", "Asia", "Iran", "2020-06-20", 200262., 2615., 9392., 120., 2384.271, 
  31.134, 111.819, 1.429, 1.395675*^6, 24957., 16.617, 0.297, 25182., 0.3, 
  "tests performed", 48.15, 8.3992953*^7, 49.831, 32.4, 5.44, 3.182, 
  19082.62, 0.2, 270.308, 9.59, 0.8, 21.1, "", 1.5, 76.68}, 
 {"IRN", "Asia", "Iran", "2020-06-21", 202584., 2322., 9507., 115., 2411.917, 
  27.645, 113.188, 1.369, 1.422407*^6, 26732., 16.935, 0.318, 25476., 0.303, 
  "tests performed", 45.37, 8.3992953*^7, 49.831, 32.4, 5.44, 3.182, 
  19082.62, 0.2, 270.308, 9.59, 0.8, 21.1, "", 1.5, 76.68}, 
 {"IRN", "Asia", "Iran", "2020-06-22", 204952., 2368., 9623., 116., 2440.109, 
  28.193, 114.569, 1.381, 1.44942*^6, 27013., 17.256, 0.322, 25747., 0.307, 
  "tests performed", 45.37, 8.3992953*^7, 49.831, 32.4, 5.44, 3.182, 
  19082.62, 0.2, 270.308, 9.59, 0.8, 21.1, "", 1.5, 76.68}, 
 {"IRN", "Asia", "Iran", "2020-06-23", 207525., 2573., 9742., 119., 2470.743, 
  30.634, 115.986, 1.417, 1.475331*^6, 25911., 17.565, 0.308, 25960., 0.309, 
  "tests performed", 45.37, 8.3992953*^7, 49.831, 32.4, 5.44, 3.182, 
  19082.62, 0.2, 270.308, 9.59, 0.8, 21.1, "", 1.5, 76.68}, 
 {"IRN", "Asia", "Iran", "2020-06-24", 209970., 2445., 9863., 121., 2499.853, 
  29.11, 117.427, 1.441, 1.502525*^6, 27194., 17.889, 0.324, 26086., 0.311, 
  "tests performed", 45.37, 8.3992953*^7, 49.831, 32.4, 5.44, 3.182, 
  19082.62, 0.2, 270.308, 9.59, 0.8, 21.1, "", 1.5, 76.68}, 
 {"IRN", "Asia", "Iran", "2020-06-25", 212501., 2531., 9996., 133., 2529.986, 
  30.133, 119.01, 1.583, 1.530437*^6, 27912., 18.221, 0.332, 26548., 0.316, 
  "tests performed", 45.37, 8.3992953*^7, 49.831, 32.4, 5.44, 3.182, 
  19082.62, 0.2, 270.308, 9.59, 0.8, 21.1, "", 1.5, 76.68}, 
 {"IRN", "Asia", "Iran", "2020-06-26", 215096., 2595., 10130., 134., 
  2560.882, 30.895, 120.605, 1.595, 1.557872*^6, 27435., 18.548, 0.327, 
  26736., 0.318, "tests performed", 45.37, 8.3992953*^7, 49.831, 32.4, 5.44, 
  3.182, 19082.62, 0.2, 270.308, 9.59, 0.8, 21.1, "", 1.5, 76.68}, 
 {"IRN", "Asia", "Iran", "2020-06-27", 217724., 2628., 10130., 0., 2592.17, 
  31.288, 120.605, 0., 1.583542*^6, 25670., 18.853, 0.306, 26838., 0.32, 
  "tests performed", 45.37, 8.3992953*^7, 49.831, 32.4, 5.44, 3.182, 
  19082.62, 0.2, 270.308, 9.59, 0.8, 21.1, "", 1.5, 76.68}, 
 {"IRN", "Asia", "Iran", "2020-06-28", 220180., 2456., 10364., 234., 2621.41, 
  29.241, 123.391, 2.786, 1.610869*^6, 27327., 19.179, 0.325, 26923., 0.321, 
  "tests performed", 45.37, 8.3992953*^7, 49.831, 32.4, 5.44, 3.182, 
  19082.62, 0.2, 270.308, 9.59, 0.8, 21.1, "", 1.5, 76.68}, 
 {"IRN", "Asia", "Iran", "2020-06-29", 222669., 2489., 10508., 144., 
  2651.044, 29.633, 125.106, 1.714, 1.639078*^6, 28209., 19.514, 0.336, 
  27094., 0.323, "tests performed", 45.37, 8.3992953*^7, 49.831, 32.4, 5.44, 
  3.182, 19082.62, 0.2, 270.308, 9.59, 0.8, 21.1, "", 1.5, 76.68}, 
 {"IRN", "Asia", "Iran", "2020-06-30", 225205., 2536., 10670., 162., 
  2681.237, 30.193, 127.034, 1.929, "", "", "", "", 27261., 0.325, 
  "tests performed", 45.37, 8.3992953*^7, 49.831, 32.4, 5.44, 3.182, 
  19082.62, 0.2, 270.308, 9.59, 0.8, 21.1, "", 1.5, 76.68}, 
 {"IRN", "Asia", "Iran", "2020-07-01", 227662., 2457., 10817., 147., 
  2710.489, 29.252, 128.785, 1.75, 1.693242*^6, "", 20.159, "", 27245., 
  0.324, "tests performed", 45.37, 8.3992953*^7, 49.831, 32.4, 5.44, 3.182, 
  19082.62, 0.2, 270.308, 9.59, 0.8, 21.1, "", 1.5, 76.68}, 
 {"IRN", "Asia", "Iran", "2020-07-02", 230211., 2549., 10958., 141., 
  2740.837, 30.348, 130.463, 1.679, "", "", "", "", 26952., 0.321, 
  "tests performed", 45.37, 8.3992953*^7, 49.831, 32.4, 5.44, 3.182, 
  19082.62, 0.2, 270.308, 9.59, 0.8, 21.1, "", 1.5, 76.68}, 
 {"IRN", "Asia", "Iran", "2020-07-03", 232863., 2652., 11106., 148., 
  2772.411, 31.574, 132.225, 1.762, 1.744958*^6, "", 20.775, "", 26727., 
  0.318, "tests performed", "", 8.3992953*^7, 49.831, 32.4, 5.44, 3.182, 
  19082.62, 0.2, 270.308, 9.59, 0.8, 21.1, "", 1.5, 76.68}, 
 {"IRN", "Asia", "Iran", "2020-07-04", 235429., 2566., 11260., 154., 
  2802.961, 30.55, 134.059, 1.833, 1.76952*^6, 24562., 21.067, 0.292, 26568., 
  0.316, "tests performed", "", 8.3992953*^7, 49.831, 32.4, 5.44, 3.182, 
  19082.62, 0.2, 270.308, 9.59, 0.8, 21.1, "", 1.5, 76.68}, 
 {"IRN", "Asia", "Iran", "2020-07-05", 237878., 2449., 11408., 148., 
  2832.119, 29.157, 135.821, 1.762, 1.794727*^6, 25207., 21.368, 0.3, 26265., 
  0.313, "tests performed", "", 8.3992953*^7, 49.831, 32.4, 5.44, 3.182, 
  19082.62, 0.2, 270.308, 9.59, 0.8, 21.1, "", 1.5, 76.68}, 
 {"IRN", "Asia", "Iran", "2020-07-06", 240438., 2560., 11571., 163., 
  2862.597, 30.479, 137.762, 1.941, 1.820003*^6, 25276., 21.669, 0.301, 
  25846., 0.308, "tests performed", "", 8.3992953*^7, 49.831, 32.4, 5.44, 
  3.182, 19082.62, 0.2, 270.308, 9.59, 0.8, 21.1, "", 1.5, 76.68}, 
 {"IRN", "Asia", "Iran", "2020-07-07", 243051., 2613., 11731., 160., 
  2893.707, 31.11, 139.666, 1.905, 1.846793*^6, 26790., 21.987, 0.319, 
  25805., 0.307, "tests performed", "", 8.3992953*^7, 49.831, 32.4, 5.44, 
  3.182, 19082.62, 0.2, 270.308, 9.59, 0.8, 21.1, "", 1.5, 76.68}, 
 {"IRN", "Asia", "Iran", "2020-07-08", 245688., 2637., 11931., 200., 
  2925.103, 31.395, 142.048, 2.381, "", "", "", "", "", "", "", "", 
  8.3992953*^7, 49.831, 32.4, 5.44, 3.182, 19082.62, 0.2, 270.308, 9.59, 0.8, 
  21.1, "", 1.5, 76.68}, {"IRQ", "Asia", "Iraq", "2019-12-31", 0., 0., 0., 
  0., 0., 0., 0., 0., "", "", "", "", "", "", "", "", 4.0222503*^7, 88.125, 
  20., 3.186, 1.957, 15663.986, 2.5, 218.612, 8.83, "", "", 94.576, 1.4, 
  70.6}, {"IRQ", "Asia", "Iraq", "2020-01-01", 0., 0., 0., 0., 0., 0., 0., 
  0., "", "", "", "", "", "", "", 0., 4.0222503*^7, 88.125, 20., 3.186, 
  1.957, 15663.986, 2.5, 218.612, 8.83, "", "", 94.576, 1.4, 70.6}, 
 {"IRQ", "Asia", "Iraq", "2020-01-02", 0., 0., 0., 0., 0., 0., 0., 0., "", 
  "", "", "", "", "", "", 0., 4.0222503*^7, 88.125, 20., 3.186, 1.957, 
  15663.986, 2.5, 218.612, 8.83, "", "", 94.576, 1.4, 70.6}, 
 {"IRQ", "Asia", "Iraq", "2020-01-03", 0., 0., 0., 0., 0., 0., 0., 0., "", 
  "", "", "", "", "", "", 0., 4.0222503*^7, 88.125, 20., 3.186, 1.957, 
  15663.986, 2.5, 218.612, 8.83, "", "", 94.576, 1.4, 70.6}, 
 {"IRQ", "Asia", "Iraq", "2020-01-04", 0., 0., 0., 0., 0., 0., 0., 0., "", 
  "", "", "", "", "", "", 0., 4.0222503*^7, 88.125, 20., 3.186, 1.957, 
  15663.986, 2.5, 218.612, 8.83, "", "", 94.576, 1.4, 70.6}, 
 {"IRQ", "Asia", "Iraq", "2020-01-05", 0., 0., 0., 0., 0., 0., 0., 0., "", 
  "", "", "", "", "", "", 0., 4.0222503*^7, 88.125, 20., 3.186, 1.957, 
  15663.986, 2.5, 218.612, 8.83, "", "", 94.576, 1.4, 70.6}, 
 {"IRQ", "Asia", "Iraq", "2020-01-06", 0., 0., 0., 0., 0., 0., 0., 0., "", 
  "", "", "", "", "", "", 0., 4.0222503*^7, 88.125, 20., 3.186, 1.957, 
  15663.986, 2.5, 218.612, 8.83, "", "", 94.576, 1.4, 70.6}, 
 {"IRQ", "Asia", "Iraq", "2020-01-07", 0., 0., 0., 0., 0., 0., 0., 0., "", 
  "", "", "", "", "", "", 0., 4.0222503*^7, 88.125, 20., 3.186, 1.957, 
  15663.986, 2.5, 218.612, 8.83, "", "", 94.576, 1.4, 70.6}, 
 {"IRQ", "Asia", "Iraq", "2020-01-08", 0., 0., 0., 0., 0., 0., 0., 0., "", 
  "", "", "", "", "", "", 0., 4.0222503*^7, 88.125, 20., 3.186, 1.957, 
  15663.986, 2.5, 218.612, 8.83, "", "", 94.576, 1.4, 70.6}, 
 {"IRQ", "Asia", "Iraq", "2020-01-09", 0., 0., 0., 0., 0., 0., 0., 0., "", 
  "", "", "", "", "", "", 0., 4.0222503*^7, 88.125, 20., 3.186, 1.957, 
  15663.986, 2.5, 218.612, 8.83, "", "", 94.576, 1.4, 70.6}, 
 {"IRQ", "Asia", "Iraq", "2020-01-10", 0., 0., 0., 0., 0., 0., 0., 0., "", 
  "", "", "", "", "", "", 0., 4.0222503*^7, 88.125, 20., 3.186, 1.957, 
  15663.986, 2.5, 218.612, 8.83, "", "", 94.576, 1.4, 70.6}, 
 {"IRQ", "Asia", "Iraq", "2020-01-11", 0., 0., 0., 0., 0., 0., 0., 0., "", 
  "", "", "", "", "", "", 0., 4.0222503*^7, 88.125, 20., 3.186, 1.957, 
  15663.986, 2.5, 218.612, 8.83, "", "", 94.576, 1.4, 70.6}, 
 {"IRQ", "Asia", "Iraq", "2020-01-12", 0., 0., 0., 0., 0., 0., 0., 0., "", 
  "", "", "", "", "", "", 0., 4.0222503*^7, 88.125, 20., 3.186, 1.957, 
  15663.986, 2.5, 218.612, 8.83, "", "", 94.576, 1.4, 70.6}, 
 {"IRQ", "Asia", "Iraq", "2020-01-13", 0., 0., 0., 0., 0., 0., 0., 0., "", 
  "", "", "", "", "", "", 0., 4.0222503*^7, 88.125, 20., 3.186, 1.957, 
  15663.986, 2.5, 218.612, 8.83, "", "", 94.576, 1.4, 70.6}, 
 {"IRQ", "Asia", "Iraq", "2020-01-14", 0., 0., 0., 0., 0., 0., 0., 0., "", 
  "", "", "", "", "", "", 0., 4.0222503*^7, 88.125, 20., 3.186, 1.957, 
  15663.986, 2.5, 218.612, 8.83, "", "", 94.576, 1.4, 70.6}, 
 {"IRQ", "Asia", "Iraq", "2020-01-15", 0., 0., 0., 0., 0., 0., 0., 0., "", 
  "", "", "", "", "", "", 0., 4.0222503*^7, 88.125, 20., 3.186, 1.957, 
  15663.986, 2.5, 218.612, 8.83, "", "", 94.576, 1.4, 70.6}, 
 {"IRQ", "Asia", "Iraq", "2020-01-16", 0., 0., 0., 0., 0., 0., 0., 0., "", 
  "", "", "", "", "", "", 0., 4.0222503*^7, 88.125, 20., 3.186, 1.957, 
  15663.986, 2.5, 218.612, 8.83, "", "", 94.576, 1.4, 70.6}, 
 {"IRQ", "Asia", "Iraq", "2020-01-17", 0., 0., 0., 0., 0., 0., 0., 0., "", 
  "", "", "", "", "", "", 0., 4.0222503*^7, 88.125, 20., 3.186, 1.957, 
  15663.986, 2.5, 218.612, 8.83, "", "", 94.576, 1.4, 70.6}, 
 {"IRQ", "Asia", "Iraq", "2020-01-18", 0., 0., 0., 0., 0., 0., 0., 0., "", 
  "", "", "", "", "", "", 0., 4.0222503*^7, 88.125, 20., 3.186, 1.957, 
  15663.986, 2.5, 218.612, 8.83, "", "", 94.576, 1.4, 70.6}, 
 {"IRQ", "Asia", "Iraq", "2020-01-19", 0., 0., 0., 0., 0., 0., 0., 0., "", 
  "", "", "", "", "", "", 0., 4.0222503*^7, 88.125, 20., 3.186, 1.957, 
  15663.986, 2.5, 218.612, 8.83, "", "", 94.576, 1.4, 70.6}, 
 {"IRQ", "Asia", "Iraq", "2020-01-20", 0., 0., 0., 0., 0., 0., 0., 0., "", 
  "", "", "", "", "", "", 0., 4.0222503*^7, 88.125, 20., 3.186, 1.957, 
  15663.986, 2.5, 218.612, 8.83, "", "", 94.576, 1.4, 70.6}, 
 {"IRQ", "Asia", "Iraq", "2020-01-21", 0., 0., 0., 0., 0., 0., 0., 0., "", 
  "", "", "", "", "", "", 0., 4.0222503*^7, 88.125, 20., 3.186, 1.957, 
  15663.986, 2.5, 218.612, 8.83, "", "", 94.576, 1.4, 70.6}, 
 {"IRQ", "Asia", "Iraq", "2020-01-22", 0., 0., 0., 0., 0., 0., 0., 0., "", 
  "", "", "", "", "", "", 0., 4.0222503*^7, 88.125, 20., 3.186, 1.957, 
  15663.986, 2.5, 218.612, 8.83, "", "", 94.576, 1.4, 70.6}, 
 {"IRQ", "Asia", "Iraq", "2020-01-23", 0., 0., 0., 0., 0., 0., 0., 0., "", 
  "", "", "", "", "", "", 0., 4.0222503*^7, 88.125, 20., 3.186, 1.957, 
  15663.986, 2.5, 218.612, 8.83, "", "", 94.576, 1.4, 70.6}, 
 {"IRQ", "Asia", "Iraq", "2020-01-24", 0., 0., 0., 0., 0., 0., 0., 0., "", 
  "", "", "", "", "", "", 0., 4.0222503*^7, 88.125, 20., 3.186, 1.957, 
  15663.986, 2.5, 218.612, 8.83, "", "", 94.576, 1.4, 70.6}, 
 {"IRQ", "Asia", "Iraq", "2020-01-25", 0., 0., 0., 0., 0., 0., 0., 0., "", 
  "", "", "", "", "", "", 0., 4.0222503*^7, 88.125, 20., 3.186, 1.957, 
  15663.986, 2.5, 218.612, 8.83, "", "", 94.576, 1.4, 70.6}, 
 {"IRQ", "Asia", "Iraq", "2020-01-26", 0., 0., 0., 0., 0., 0., 0., 0., "", 
  "", "", "", "", "", "", 0., 4.0222503*^7, 88.125, 20., 3.186, 1.957, 
  15663.986, 2.5, 218.612, 8.83, "", "", 94.576, 1.4, 70.6}, 
 {"IRQ", "Asia", "Iraq", "2020-01-27", 0., 0., 0., 0., 0., 0., 0., 0., "", 
  "", "", "", "", "", "", 0., 4.0222503*^7, 88.125, 20., 3.186, 1.957, 
  15663.986, 2.5, 218.612, 8.83, "", "", 94.576, 1.4, 70.6}, 
 {"IRQ", "Asia", "Iraq", "2020-01-28", 0., 0., 0., 0., 0., 0., 0., 0., "", 
  "", "", "", "", "", "", 0., 4.0222503*^7, 88.125, 20., 3.186, 1.957, 
  15663.986, 2.5, 218.612, 8.83, "", "", 94.576, 1.4, 70.6}, 
 {"IRQ", "Asia", "Iraq", "2020-01-29", 0., 0., 0., 0., 0., 0., 0., 0., "", 
  "", "", "", "", "", "", 0., 4.0222503*^7, 88.125, 20., 3.186, 1.957, 
  15663.986, 2.5, 218.612, 8.83, "", "", 94.576, 1.4, 70.6}, 
 {"IRQ", "Asia", "Iraq", "2020-01-30", 0., 0., 0., 0., 0., 0., 0., 0., "", 
  "", "", "", "", "", "", 0., 4.0222503*^7, 88.125, 20., 3.186, 1.957, 
  15663.986, 2.5, 218.612, 8.83, "", "", 94.576, 1.4, 70.6}, 
 {"IRQ", "Asia", "Iraq", "2020-01-31", 0., 0., 0., 0., 0., 0., 0., 0., "", 
  "", "", "", "", "", "", 0., 4.0222503*^7, 88.125, 20., 3.186, 1.957, 
  15663.986, 2.5, 218.612, 8.83, "", "", 94.576, 1.4, 70.6}, 
 {"IRQ", "Asia", "Iraq", "2020-02-01", 0., 0., 0., 0., 0., 0., 0., 0., "", 
  "", "", "", "", "", "", 0., 4.0222503*^7, 88.125, 20., 3.186, 1.957, 
  15663.986, 2.5, 218.612, 8.83, "", "", 94.576, 1.4, 70.6}, 
 {"IRQ", "Asia", "Iraq", "2020-02-02", 0., 0., 0., 0., 0., 0., 0., 0., "", 
  "", "", "", "", "", "", 0., 4.0222503*^7, 88.125, 20., 3.186, 1.957, 
  15663.986, 2.5, 218.612, 8.83, "", "", 94.576, 1.4, 70.6}, 
 {"IRQ", "Asia", "Iraq", "2020-02-03", 0., 0., 0., 0., 0., 0., 0., 0., "", 
  "", "", "", "", "", "", 0., 4.0222503*^7, 88.125, 20., 3.186, 1.957, 
  15663.986, 2.5, 218.612, 8.83, "", "", 94.576, 1.4, 70.6}, 
 {"IRQ", "Asia", "Iraq", "2020-02-04", 0., 0., 0., 0., 0., 0., 0., 0., "", 
  "", "", "", "", "", "", 0., 4.0222503*^7, 88.125, 20., 3.186, 1.957, 
  15663.986, 2.5, 218.612, 8.83, "", "", 94.576, 1.4, 70.6}, 
 {"IRQ", "Asia", "Iraq", "2020-02-05", 0., 0., 0., 0., 0., 0., 0., 0., "", 
  "", "", "", "", "", "", 0., 4.0222503*^7, 88.125, 20., 3.186, 1.957, 
  15663.986, 2.5, 218.612, 8.83, "", "", 94.576, 1.4, 70.6}, 
 {"IRQ", "Asia", "Iraq", "2020-02-06", 0., 0., 0., 0., 0., 0., 0., 0., "", 
  "", "", "", "", "", "", 0., 4.0222503*^7, 88.125, 20., 3.186, 1.957, 
  15663.986, 2.5, 218.612, 8.83, "", "", 94.576, 1.4, 70.6}, 
 {"IRQ", "Asia", "Iraq", "2020-02-07", 0., 0., 0., 0., 0., 0., 0., 0., "", 
  "", "", "", "", "", "", 0., 4.0222503*^7, 88.125, 20., 3.186, 1.957, 
  15663.986, 2.5, 218.612, 8.83, "", "", 94.576, 1.4, 70.6}, 
 {"IRQ", "Asia", "Iraq", "2020-02-08", 0., 0., 0., 0., 0., 0., 0., 0., "", 
  "", "", "", "", "", "", 0., 4.0222503*^7, 88.125, 20., 3.186, 1.957, 
  15663.986, 2.5, 218.612, 8.83, "", "", 94.576, 1.4, 70.6}, 
 {"IRQ", "Asia", "Iraq", "2020-02-09", 0., 0., 0., 0., 0., 0., 0., 0., "", 
  "", "", "", "", "", "", 0., 4.0222503*^7, 88.125, 20., 3.186, 1.957, 
  15663.986, 2.5, 218.612, 8.83, "", "", 94.576, 1.4, 70.6}, 
 {"IRQ", "Asia", "Iraq", "2020-02-10", 0., 0., 0., 0., 0., 0., 0., 0., "", 
  "", "", "", "", "", "", 0., 4.0222503*^7, 88.125, 20., 3.186, 1.957, 
  15663.986, 2.5, 218.612, 8.83, "", "", 94.576, 1.4, 70.6}, 
 {"IRQ", "Asia", "Iraq", "2020-02-11", 0., 0., 0., 0., 0., 0., 0., 0., "", 
  "", "", "", "", "", "", 0., 4.0222503*^7, 88.125, 20., 3.186, 1.957, 
  15663.986, 2.5, 218.612, 8.83, "", "", 94.576, 1.4, 70.6}, 
 {"IRQ", "Asia", "Iraq", "2020-02-12", 0., 0., 0., 0., 0., 0., 0., 0., "", 
  "", "", "", "", "", "", 0., 4.0222503*^7, 88.125, 20., 3.186, 1.957, 
  15663.986, 2.5, 218.612, 8.83, "", "", 94.576, 1.4, 70.6}, 
 {"IRQ", "Asia", "Iraq", "2020-02-13", 0., 0., 0., 0., 0., 0., 0., 0., "", 
  "", "", "", "", "", "", 0., 4.0222503*^7, 88.125, 20., 3.186, 1.957, 
  15663.986, 2.5, 218.612, 8.83, "", "", 94.576, 1.4, 70.6}, 
 {"IRQ", "Asia", "Iraq", "2020-02-14", 0., 0., 0., 0., 0., 0., 0., 0., "", 
  "", "", "", "", "", "", 0., 4.0222503*^7, 88.125, 20., 3.186, 1.957, 
  15663.986, 2.5, 218.612, 8.83, "", "", 94.576, 1.4, 70.6}, 
 {"IRQ", "Asia", "Iraq", "2020-02-15", 0., 0., 0., 0., 0., 0., 0., 0., "", 
  "", "", "", "", "", "", 0., 4.0222503*^7, 88.125, 20., 3.186, 1.957, 
  15663.986, 2.5, 218.612, 8.83, "", "", 94.576, 1.4, 70.6}, 
 {"IRQ", "Asia", "Iraq", "2020-02-16", 0., 0., 0., 0., 0., 0., 0., 0., "", 
  "", "", "", "", "", "", 0., 4.0222503*^7, 88.125, 20., 3.186, 1.957, 
  15663.986, 2.5, 218.612, 8.83, "", "", 94.576, 1.4, 70.6}, 
 {"IRQ", "Asia", "Iraq", "2020-02-17", 0., 0., 0., 0., 0., 0., 0., 0., "", 
  "", "", "", "", "", "", 0., 4.0222503*^7, 88.125, 20., 3.186, 1.957, 
  15663.986, 2.5, 218.612, 8.83, "", "", 94.576, 1.4, 70.6}, 
 {"IRQ", "Asia", "Iraq", "2020-02-18", 0., 0., 0., 0., 0., 0., 0., 0., "", 
  "", "", "", "", "", "", 0., 4.0222503*^7, 88.125, 20., 3.186, 1.957, 
  15663.986, 2.5, 218.612, 8.83, "", "", 94.576, 1.4, 70.6}, 
 {"IRQ", "Asia", "Iraq", "2020-02-19", 0., 0., 0., 0., 0., 0., 0., 0., "", 
  "", "", "", "", "", "", 2.78, 4.0222503*^7, 88.125, 20., 3.186, 1.957, 
  15663.986, 2.5, 218.612, 8.83, "", "", 94.576, 1.4, 70.6}, 
 {"IRQ", "Asia", "Iraq", "2020-02-20", 0., 0., 0., 0., 0., 0., 0., 0., "", 
  "", "", "", "", "", "", 11.11, 4.0222503*^7, 88.125, 20., 3.186, 1.957, 
  15663.986, 2.5, 218.612, 8.83, "", "", 94.576, 1.4, 70.6}, 
 {"IRQ", "Asia", "Iraq", "2020-02-21", 0., 0., 0., 0., 0., 0., 0., 0., "", 
  "", "", "", "", "", "", 11.11, 4.0222503*^7, 88.125, 20., 3.186, 1.957, 
  15663.986, 2.5, 218.612, 8.83, "", "", 94.576, 1.4, 70.6}, 
 {"IRQ", "Asia", "Iraq", "2020-02-22", 0., 0., 0., 0., 0., 0., 0., 0., "", 
  "", "", "", "", "", "", 11.11, 4.0222503*^7, 88.125, 20., 3.186, 1.957, 
  15663.986, 2.5, 218.612, 8.83, "", "", 94.576, 1.4, 70.6}, 
 {"IRQ", "Asia", "Iraq", "2020-02-23", 0., 0., 0., 0., 0., 0., 0., 0., "", 
  "", "", "", "", "", "", 19.44, 4.0222503*^7, 88.125, 20., 3.186, 1.957, 
  15663.986, 2.5, 218.612, 8.83, "", "", 94.576, 1.4, 70.6}, 
 {"IRQ", "Asia", "Iraq", "2020-02-24", 0., 0., 0., 0., 0., 0., 0., 0., "", 
  "", "", "", "", "", "", 19.44, 4.0222503*^7, 88.125, 20., 3.186, 1.957, 
  15663.986, 2.5, 218.612, 8.83, "", "", 94.576, 1.4, 70.6}, 
 {"IRQ", "Asia", "Iraq", "2020-02-25", 1., 1., 0., 0., 0.025, 0.025, 0., 0., 
  "", "", "", "", "", "", "", 50.93, 4.0222503*^7, 88.125, 20., 3.186, 1.957, 
  15663.986, 2.5, 218.612, 8.83, "", "", 94.576, 1.4, 70.6}, 
 {"IRQ", "Asia", "Iraq", "2020-02-26", 5., 4., 0., 0., 0.124, 0.099, 0., 0., 
  "", "", "", "", "", "", "", 50.93, 4.0222503*^7, 88.125, 20., 3.186, 1.957, 
  15663.986, 2.5, 218.612, 8.83, "", "", 94.576, 1.4, 70.6}, 
 {"IRQ", "Asia", "Iraq", "2020-02-27", 5., 0., 0., 0., 0.124, 0., 0., 0., "", 
  "", "", "", "", "", "", 52.78, 4.0222503*^7, 88.125, 20., 3.186, 1.957, 
  15663.986, 2.5, 218.612, 8.83, "", "", 94.576, 1.4, 70.6}, 
 {"IRQ", "Asia", "Iraq", "2020-02-28", 6., 1., 0., 0., 0.149, 0.025, 0., 0., 
  "", "", "", "", "", "", "", 52.78, 4.0222503*^7, 88.125, 20., 3.186, 1.957, 
  15663.986, 2.5, 218.612, 8.83, "", "", 94.576, 1.4, 70.6}, 
 {"IRQ", "Asia", "Iraq", "2020-02-29", 7., 1., 0., 0., 0.174, 0.025, 0., 0., 
  "", "", "", "", "", "", "", 52.78, 4.0222503*^7, 88.125, 20., 3.186, 1.957, 
  15663.986, 2.5, 218.612, 8.83, "", "", 94.576, 1.4, 70.6}, 
 {"IRQ", "Asia", "Iraq", "2020-03-01", 13., 6., 0., 0., 0.323, 0.149, 0., 0., 
  "", "", "", "", "", "", "", 52.78, 4.0222503*^7, 88.125, 20., 3.186, 1.957, 
  15663.986, 2.5, 218.612, 8.83, "", "", 94.576, 1.4, 70.6}, 
 {"IRQ", "Asia", "Iraq", "2020-03-02", 19., 6., 0., 0., 0.472, 0.149, 0., 0., 
  "", "", "", "", "", "", "", 52.78, 4.0222503*^7, 88.125, 20., 3.186, 1.957, 
  15663.986, 2.5, 218.612, 8.83, "", "", 94.576, 1.4, 70.6}, 
 {"IRQ", "Asia", "Iraq", "2020-03-03", 21., 2., 0., 0., 0.522, 0.05, 0., 0., 
  "", "", "", "", "", "", "", 52.78, 4.0222503*^7, 88.125, 20., 3.186, 1.957, 
  15663.986, 2.5, 218.612, 8.83, "", "", 94.576, 1.4, 70.6}, 
 {"IRQ", "Asia", "Iraq", "2020-03-04", 26., 5., 0., 0., 0.646, 0.124, 0., 0., 
  "", "", "", "", "", "", "", 52.78, 4.0222503*^7, 88.125, 20., 3.186, 1.957, 
  15663.986, 2.5, 218.612, 8.83, "", "", 94.576, 1.4, 70.6}, 
 {"IRQ", "Asia", "Iraq", "2020-03-05", 31., 5., 0., 0., 0.771, 0.124, 0., 0., 
  "", "", "", "", "", "", "", 52.78, 4.0222503*^7, 88.125, 20., 3.186, 1.957, 
  15663.986, 2.5, 218.612, 8.83, "", "", 94.576, 1.4, 70.6}, 
 {"IRQ", "Asia", "Iraq", "2020-03-06", 38., 7., 2., 2., 0.945, 0.174, 0.05, 
  0.05, "", "", "", "", "", "", "", 52.78, 4.0222503*^7, 88.125, 20., 3.186, 
  1.957, 15663.986, 2.5, 218.612, 8.83, "", "", 94.576, 1.4, 70.6}, 
 {"IRQ", "Asia", "Iraq", "2020-03-08", 54., 16., 2., 0., 1.343, 0.398, 0.05, 
  0., "", "", "", "", "", "", "", 52.78, 4.0222503*^7, 88.125, 20., 3.186, 
  1.957, 15663.986, 2.5, 218.612, 8.83, "", "", 94.576, 1.4, 70.6}, 
 {"IRQ", "Asia", "Iraq", "2020-03-09", 61., 7., 6., 4., 1.517, 0.174, 0.149, 
  0.099, "", "", "", "", "", "", "", 52.78, 4.0222503*^7, 88.125, 20., 3.186, 
  1.957, 15663.986, 2.5, 218.612, 8.83, "", "", 94.576, 1.4, 70.6}, 
 {"IRQ", "Asia", "Iraq", "2020-03-11", 61., 0., 6., 0., 1.517, 0., 0.149, 0., 
  "", "", "", "", "", "", "", 61.11, 4.0222503*^7, 88.125, 20., 3.186, 1.957, 
  15663.986, 2.5, 218.612, 8.83, "", "", 94.576, 1.4, 70.6}, 
 {"IRQ", "Asia", "Iraq", "2020-03-12", 70., 9., 8., 2., 1.74, 0.224, 0.199, 
  0.05, "", "", "", "", "", "", "", 61.11, 4.0222503*^7, 88.125, 20., 3.186, 
  1.957, 15663.986, 2.5, 218.612, 8.83, "", "", 94.576, 1.4, 70.6}, 
 {"IRQ", "Asia", "Iraq", "2020-03-13", 74., 4., 8., 0., 1.84, 0.099, 0.199, 
  0., "", "", "", "", "", "", "", 75., 4.0222503*^7, 88.125, 20., 3.186, 
  1.957, 15663.986, 2.5, 218.612, 8.83, "", "", 94.576, 1.4, 70.6}, 
 {"IRQ", "Asia", "Iraq", "2020-03-14", 85., 11., 9., 1., 2.113, 0.273, 0.224, 
  0.025, "", "", "", "", "", "", "", 75., 4.0222503*^7, 88.125, 20., 3.186, 
  1.957, 15663.986, 2.5, 218.612, 8.83, "", "", 94.576, 1.4, 70.6}, 
 {"IRQ", "Asia", "Iraq", "2020-03-15", 85., 0., 9., 0., 2.113, 0., 0.224, 0., 
  "", "", "", "", "", "", "", 75., 4.0222503*^7, 88.125, 20., 3.186, 1.957, 
  15663.986, 2.5, 218.612, 8.83, "", "", 94.576, 1.4, 70.6}, 
 {"IRQ", "Asia", "Iraq", "2020-03-16", 124., 39., 9., 0., 3.083, 0.97, 0.224, 
  0., "", "", "", "", "", "", "", 77.78, 4.0222503*^7, 88.125, 20., 3.186, 
  1.957, 15663.986, 2.5, 218.612, 8.83, "", "", 94.576, 1.4, 70.6}, 
 {"IRQ", "Asia", "Iraq", "2020-03-17", 124., 0., 9., 0., 3.083, 0., 0.224, 
  0., "", "", "", "", "", "", "", 89.81, 4.0222503*^7, 88.125, 20., 3.186, 
  1.957, 15663.986, 2.5, 218.612, 8.83, "", "", 94.576, 1.4, 70.6}, 
 {"IRQ", "Asia", "Iraq", "2020-03-18", 154., 30., 11., 2., 3.829, 0.746, 
  0.273, 0.05, "", "", "", "", "", "", "", 89.81, 4.0222503*^7, 88.125, 20., 
  3.186, 1.957, 15663.986, 2.5, 218.612, 8.83, "", "", 94.576, 1.4, 70.6}, 
 {"IRQ", "Asia", "Iraq", "2020-03-19", 164., 10., 12., 1., 4.077, 0.249, 
  0.298, 0.025, "", "", "", "", "", "", "", 89.81, 4.0222503*^7, 88.125, 20., 
  3.186, 1.957, 15663.986, 2.5, 218.612, 8.83, "", "", 94.576, 1.4, 70.6}, 
 {"IRQ", "Asia", "Iraq", "2020-03-20", 177., 13., 12., 0., 4.401, 0.323, 
  0.298, 0., "", "", "", "", "", "", "", 89.81, 4.0222503*^7, 88.125, 20., 
  3.186, 1.957, 15663.986, 2.5, 218.612, 8.83, "", "", 94.576, 1.4, 70.6}, 
 {"IRQ", "Asia", "Iraq", "2020-03-21", 193., 16., 14., 2., 4.798, 0.398, 
  0.348, 0.05, "", "", "", "", "", "", "", 89.81, 4.0222503*^7, 88.125, 20., 
  3.186, 1.957, 15663.986, 2.5, 218.612, 8.83, "", "", 94.576, 1.4, 70.6}, 
 {"IRQ", "Asia", "Iraq", "2020-03-22", 214., 21., 17., 3., 5.32, 0.522, 
  0.423, 0.075, "", "", "", "", "", "", "", 94.44, 4.0222503*^7, 88.125, 20., 
  3.186, 1.957, 15663.986, 2.5, 218.612, 8.83, "", "", 94.576, 1.4, 70.6}, 
 {"IRQ", "Asia", "Iraq", "2020-03-23", 233., 19., 20., 3., 5.793, 0.472, 
  0.497, 0.075, "", "", "", "", "", "", "", 94.44, 4.0222503*^7, 88.125, 20., 
  3.186, 1.957, 15663.986, 2.5, 218.612, 8.83, "", "", 94.576, 1.4, 70.6}, 
 {"IRQ", "Asia", "Iraq", "2020-03-24", 266., 33., 23., 3., 6.613, 0.82, 
  0.572, 0.075, "", "", "", "", "", "", "", 94.44, 4.0222503*^7, 88.125, 20., 
  3.186, 1.957, 15663.986, 2.5, 218.612, 8.83, "", "", 94.576, 1.4, 70.6}, 
 {"IRQ", "Asia", "Iraq", "2020-03-25", 316., 50., 27., 4., 7.856, 1.243, 
  0.671, 0.099, "", "", "", "", "", "", "", 94.44, 4.0222503*^7, 88.125, 20., 
  3.186, 1.957, 15663.986, 2.5, 218.612, 8.83, "", "", 94.576, 1.4, 70.6}, 
 {"IRQ", "Asia", "Iraq", "2020-03-26", 346., 30., 29., 2., 8.602, 0.746, 
  0.721, 0.05, "", "", "", "", "", "", "", 96.3, 4.0222503*^7, 88.125, 20., 
  3.186, 1.957, 15663.986, 2.5, 218.612, 8.83, "", "", 94.576, 1.4, 70.6}, 
 {"IRQ", "Asia", "Iraq", "2020-03-27", 382., 36., 36., 7., 9.497, 0.895, 
  0.895, 0.174, "", "", "", "", "", "", "", 96.3, 4.0222503*^7, 88.125, 20., 
  3.186, 1.957, 15663.986, 2.5, 218.612, 8.83, "", "", 94.576, 1.4, 70.6}, 
 {"IRQ", "Asia", "Iraq", "2020-03-28", 458., 76., 40., 4., 11.387, 1.889, 
  0.994, 0.099, "", "", "", "", "", "", "", 96.3, 4.0222503*^7, 88.125, 20., 
  3.186, 1.957, 15663.986, 2.5, 218.612, 8.83, "", "", 94.576, 1.4, 70.6}, 
 {"IRQ", "Asia", "Iraq", "2020-03-29", 506., 48., 42., 2., 12.58, 1.193, 
  1.044, 0.05, "", "", "", "", "", "", "", 96.3, 4.0222503*^7, 88.125, 20., 
  3.186, 1.957, 15663.986, 2.5, 218.612, 8.83, "", "", 94.576, 1.4, 70.6}, 
 {"IRQ", "Asia", "Iraq", "2020-03-30", 547., 41., 42., 0., 13.599, 1.019, 
  1.044, 0., "", "", "", "", "", "", "", 96.3, 4.0222503*^7, 88.125, 20., 
  3.186, 1.957, 15663.986, 2.5, 218.612, 8.83, "", "", 94.576, 1.4, 70.6}, 
 {"IRQ", "Asia", "Iraq", "2020-03-31", 630., 83., 46., 4., 15.663, 2.064, 
  1.144, 0.099, "", "", "", "", "", "", "", 96.3, 4.0222503*^7, 88.125, 20., 
  3.186, 1.957, 15663.986, 2.5, 218.612, 8.83, "", "", 94.576, 1.4, 70.6}, 
 {"IRQ", "Asia", "Iraq", "2020-04-01", 694., 64., 50., 4., 17.254, 1.591, 
  1.243, 0.099, "", "", "", "", "", "", "", 96.3, 4.0222503*^7, 88.125, 20., 
  3.186, 1.957, 15663.986, 2.5, 218.612, 8.83, "", "", 94.576, 1.4, 70.6}, 
 {"IRQ", "Asia", "Iraq", "2020-04-02", 694., 0., 50., 0., 17.254, 0., 1.243, 
  0., "", "", "", "", "", "", "", 96.3, 4.0222503*^7, 88.125, 20., 3.186, 
  1.957, 15663.986, 2.5, 218.612, 8.83, "", "", 94.576, 1.4, 70.6}, 
 {"IRQ", "Asia", "Iraq", "2020-04-03", 772., 78., 54., 4., 19.193, 1.939, 
  1.343, 0.099, "", "", "", "", "", "", "", 96.3, 4.0222503*^7, 88.125, 20., 
  3.186, 1.957, 15663.986, 2.5, 218.612, 8.83, "", "", 94.576, 1.4, 70.6}, 
 {"IRQ", "Asia", "Iraq", "2020-04-04", 772., 0., 54., 0., 19.193, 0., 1.343, 
  0., "", "", "", "", "", "", "", 96.3, 4.0222503*^7, 88.125, 20., 3.186, 
  1.957, 15663.986, 2.5, 218.612, 8.83, "", "", 94.576, 1.4, 70.6}, 
 {"IRQ", "Asia", "Iraq", "2020-04-05", 878., 106., 56., 2., 21.829, 2.635, 
  1.392, 0.05, "", "", "", "", "", "", "", 96.3, 4.0222503*^7, 88.125, 20., 
  3.186, 1.957, 15663.986, 2.5, 218.612, 8.83, "", "", 94.576, 1.4, 70.6}, 
 {"IRQ", "Asia", "Iraq", "2020-04-06", 961., 83., 61., 5., 23.892, 2.064, 
  1.517, 0.124, "", "", "", "", "", "", "", 96.3, 4.0222503*^7, 88.125, 20., 
  3.186, 1.957, 15663.986, 2.5, 218.612, 8.83, "", "", 94.576, 1.4, 70.6}, 
 {"IRQ", "Asia", "Iraq", "2020-04-07", 1031., 70., 64., 3., 25.632, 1.74, 
  1.591, 0.075, "", "", "", "", "", "", "", 96.3, 4.0222503*^7, 88.125, 20., 
  3.186, 1.957, 15663.986, 2.5, 218.612, 8.83, "", "", 94.576, 1.4, 70.6}, 
 {"IRQ", "Asia", "Iraq", "2020-04-08", 1031., 0., 64., 0., 25.632, 0., 1.591, 
  0., "", "", "", "", "", "", "", 96.3, 4.0222503*^7, 88.125, 20., 3.186, 
  1.957, 15663.986, 2.5, 218.612, 8.83, "", "", 94.576, 1.4, 70.6}, 
 {"IRQ", "Asia", "Iraq", "2020-04-09", 1202., 171., 69., 5., 29.884, 4.251, 
  1.715, 0.124, "", "", "", "", "", "", "", 96.3, 4.0222503*^7, 88.125, 20., 
  3.186, 1.957, 15663.986, 2.5, 218.612, 8.83, "", "", 94.576, 1.4, 70.6}, 
 {"IRQ", "Asia", "Iraq", "2020-04-10", 1232., 30., 69., 0., 30.63, 0.746, 
  1.715, 0., "", "", "", "", "", "", "", 96.3, 4.0222503*^7, 88.125, 20., 
  3.186, 1.957, 15663.986, 2.5, 218.612, 8.83, "", "", 94.576, 1.4, 70.6}, 
 {"IRQ", "Asia", "Iraq", "2020-04-11", 1279., 47., 70., 1., 31.798, 1.169, 
  1.74, 0.025, "", "", "", "", "", "", "", 96.3, 4.0222503*^7, 88.125, 20., 
  3.186, 1.957, 15663.986, 2.5, 218.612, 8.83, "", "", 94.576, 1.4, 70.6}, 
 {"IRQ", "Asia", "Iraq", "2020-04-12", 1318., 39., 72., 2., 32.768, 0.97, 
  1.79, 0.05, "", "", "", "", "", "", "", 96.3, 4.0222503*^7, 88.125, 20., 
  3.186, 1.957, 15663.986, 2.5, 218.612, 8.83, "", "", 94.576, 1.4, 70.6}, 
 {"IRQ", "Asia", "Iraq", "2020-04-13", 1352., 34., 76., 4., 33.613, 0.845, 
  1.889, 0.099, "", "", "", "", "", "", "", 96.3, 4.0222503*^7, 88.125, 20., 
  3.186, 1.957, 15663.986, 2.5, 218.612, 8.83, "", "", 94.576, 1.4, 70.6}, 
 {"IRQ", "Asia", "Iraq", "2020-04-14", 1378., 26., 78., 2., 34.259, 0.646, 
  1.939, 0.05, "", "", "", "", "", "", "", 96.3, 4.0222503*^7, 88.125, 20., 
  3.186, 1.957, 15663.986, 2.5, 218.612, 8.83, "", "", 94.576, 1.4, 70.6}, 
 {"IRQ", "Asia", "Iraq", "2020-04-15", 1400., 22., 78., 0., 34.806, 0.547, 
  1.939, 0., "", "", "", "", "", "", "", 96.3, 4.0222503*^7, 88.125, 20., 
  3.186, 1.957, 15663.986, 2.5, 218.612, 8.83, "", "", 94.576, 1.4, 70.6}, 
 {"IRQ", "Asia", "Iraq", "2020-04-16", 1415., 15., 79., 1., 35.179, 0.373, 
  1.964, 0.025, "", "", "", "", "", "", "", 96.3, 4.0222503*^7, 88.125, 20., 
  3.186, 1.957, 15663.986, 2.5, 218.612, 8.83, "", "", 94.576, 1.4, 70.6}, 
 {"IRQ", "Asia", "Iraq", "2020-04-17", 1434., 19., 80., 1., 35.652, 0.472, 
  1.989, 0.025, "", "", "", "", "", "", "", 96.3, 4.0222503*^7, 88.125, 20., 
  3.186, 1.957, 15663.986, 2.5, 218.612, 8.83, "", "", 94.576, 1.4, 70.6}, 
 {"IRQ", "Asia", "Iraq", "2020-04-18", 1482., 48., 81., 1., 36.845, 1.193, 
  2.014, 0.025, "", "", "", "", "", "", "", 96.3, 4.0222503*^7, 88.125, 20., 
  3.186, 1.957, 15663.986, 2.5, 218.612, 8.83, "", "", 94.576, 1.4, 70.6}, 
 {"IRQ", "Asia", "Iraq", "2020-04-19", 1482., 0., 81., 0., 36.845, 0., 2.014, 
  0., "", "", "", "", "", "", "", 96.3, 4.0222503*^7, 88.125, 20., 3.186, 
  1.957, 15663.986, 2.5, 218.612, 8.83, "", "", 94.576, 1.4, 70.6}, 
 {"IRQ", "Asia", "Iraq", "2020-04-20", 1539., 57., 82., 1., 38.262, 1.417, 
  2.039, 0.025, "", "", "", "", "", "", "", 96.3, 4.0222503*^7, 88.125, 20., 
  3.186, 1.957, 15663.986, 2.5, 218.612, 8.83, "", "", 94.576, 1.4, 70.6}, 
 {"IRQ", "Asia", "Iraq", "2020-04-21", 1574., 35., 82., 0., 39.132, 0.87, 
  2.039, 0., "", "", "", "", "", "", "", 85.19, 4.0222503*^7, 88.125, 20., 
  3.186, 1.957, 15663.986, 2.5, 218.612, 8.83, "", "", 94.576, 1.4, 70.6}, 
 {"IRQ", "Asia", "Iraq", "2020-04-22", 1602., 28., 83., 1., 39.828, 0.696, 
  2.064, 0.025, "", "", "", "", "", "", "", 85.19, 4.0222503*^7, 88.125, 20., 
  3.186, 1.957, 15663.986, 2.5, 218.612, 8.83, "", "", 94.576, 1.4, 70.6}, 
 {"IRQ", "Asia", "Iraq", "2020-04-23", 1602., 0., 83., 0., 39.828, 0., 2.064, 
  0., "", "", "", "", "", "", "", 85.19, 4.0222503*^7, 88.125, 20., 3.186, 
  1.957, 15663.986, 2.5, 218.612, 8.83, "", "", 94.576, 1.4, 70.6}, 
 {"IRQ", "Asia", "Iraq", "2020-04-24", 1677., 75., 83., 0., 41.693, 1.865, 
  2.064, 0., "", "", "", "", "", "", "", 85.19, 4.0222503*^7, 88.125, 20., 
  3.186, 1.957, 15663.986, 2.5, 218.612, 8.83, "", "", 94.576, 1.4, 70.6}, 
 {"IRQ", "Asia", "Iraq", "2020-04-25", 1708., 31., 86., 3., 42.464, 0.771, 
  2.138, 0.075, "", "", "", "", "", "", "", 85.19, 4.0222503*^7, 88.125, 20., 
  3.186, 1.957, 15663.986, 2.5, 218.612, 8.83, "", "", 94.576, 1.4, 70.6}, 
 {"IRQ", "Asia", "Iraq", "2020-04-26", 1763., 55., 86., 0., 43.831, 1.367, 
  2.138, 0., "", "", "", "", "", "", "", 85.19, 4.0222503*^7, 88.125, 20., 
  3.186, 1.957, 15663.986, 2.5, 218.612, 8.83, "", "", 94.576, 1.4, 70.6}, 
 {"IRQ", "Asia", "Iraq", "2020-04-27", 1820., 57., 87., 1., 45.248, 1.417, 
  2.163, 0.025, "", "", "", "", "", "", "", 85.19, 4.0222503*^7, 88.125, 20., 
  3.186, 1.957, 15663.986, 2.5, 218.612, 8.83, "", "", 94.576, 1.4, 70.6}, 
 {"IRQ", "Asia", "Iraq", "2020-04-28", 1847., 27., 88., 1., 45.92, 0.671, 
  2.188, 0.025, "", "", "", "", "", "", "", 85.19, 4.0222503*^7, 88.125, 20., 
  3.186, 1.957, 15663.986, 2.5, 218.612, 8.83, "", "", 94.576, 1.4, 70.6}, 
 {"IRQ", "Asia", "Iraq", "2020-04-29", 1847., 0., 88., 0., 45.92, 0., 2.188, 
  0., "", "", "", "", "", "", "", 85.19, 4.0222503*^7, 88.125, 20., 3.186, 
  1.957, 15663.986, 2.5, 218.612, 8.83, "", "", 94.576, 1.4, 70.6}, 
 {"IRQ", "Asia", "Iraq", "2020-04-30", 2003., 156., 92., 4., 49.798, 3.878, 
  2.287, 0.099, "", "", "", "", "", "", "", 85.19, 4.0222503*^7, 88.125, 20., 
  3.186, 1.957, 15663.986, 2.5, 218.612, 8.83, "", "", 94.576, 1.4, 70.6}, 
 {"IRQ", "Asia", "Iraq", "2020-05-01", 2085., 82., 93., 1., 51.837, 2.039, 
  2.312, 0.025, "", "", "", "", "", "", "", 85.19, 4.0222503*^7, 88.125, 20., 
  3.186, 1.957, 15663.986, 2.5, 218.612, 8.83, "", "", 94.576, 1.4, 70.6}, 
 {"IRQ", "Asia", "Iraq", "2020-05-02", 2153., 68., 94., 1., 53.527, 1.691, 
  2.337, 0.025, "", "", "", "", "", "", "", 85.19, 4.0222503*^7, 88.125, 20., 
  3.186, 1.957, 15663.986, 2.5, 218.612, 8.83, "", "", 94.576, 1.4, 70.6}, 
 {"IRQ", "Asia", "Iraq", "2020-05-03", 2219., 66., 95., 1., 55.168, 1.641, 
  2.362, 0.025, "", "", "", "", "", "", "", 85.19, 4.0222503*^7, 88.125, 20., 
  3.186, 1.957, 15663.986, 2.5, 218.612, 8.83, "", "", 94.576, 1.4, 70.6}, 
 {"IRQ", "Asia", "Iraq", "2020-05-04", 2296., 77., 97., 2., 57.082, 1.914, 
  2.412, 0.05, "", "", "", "", "", "", "", 85.19, 4.0222503*^7, 88.125, 20., 
  3.186, 1.957, 15663.986, 2.5, 218.612, 8.83, "", "", 94.576, 1.4, 70.6}, 
 {"IRQ", "Asia", "Iraq", "2020-05-05", 2346., 50., 98., 1., 58.326, 1.243, 
  2.436, 0.025, "", "", "", "", "", "", "", 85.19, 4.0222503*^7, 88.125, 20., 
  3.186, 1.957, 15663.986, 2.5, 218.612, 8.83, "", "", 94.576, 1.4, 70.6}, 
 {"IRQ", "Asia", "Iraq", "2020-05-06", 2431., 85., 102., 4., 60.439, 2.113, 
  2.536, 0.099, "", "", "", "", "", "", "", 85.19, 4.0222503*^7, 88.125, 20., 
  3.186, 1.957, 15663.986, 2.5, 218.612, 8.83, "", "", 94.576, 1.4, 70.6}, 
 {"IRQ", "Asia", "Iraq", "2020-05-07", 2480., 49., 102., 0., 61.657, 1.218, 
  2.536, 0., "", "", "", "", "", "", "", 85.19, 4.0222503*^7, 88.125, 20., 
  3.186, 1.957, 15663.986, 2.5, 218.612, 8.83, "", "", 94.576, 1.4, 70.6}, 
 {"IRQ", "Asia", "Iraq", "2020-05-08", 2543., 63., 102., 0., 63.223, 1.566, 
  2.536, 0., "", "", "", "", "", "", "", 85.19, 4.0222503*^7, 88.125, 20., 
  3.186, 1.957, 15663.986, 2.5, 218.612, 8.83, "", "", 94.576, 1.4, 70.6}, 
 {"IRQ", "Asia", "Iraq", "2020-05-09", 2603., 60., 104., 2., 64.715, 1.492, 
  2.586, 0.05, "", "", "", "", "", "", "", 85.19, 4.0222503*^7, 88.125, 20., 
  3.186, 1.957, 15663.986, 2.5, 218.612, 8.83, "", "", 94.576, 1.4, 70.6}, 
 {"IRQ", "Asia", "Iraq", "2020-05-10", 2679., 76., 107., 3., 66.605, 1.889, 
  2.66, 0.075, "", "", "", "", "", "", "", 85.19, 4.0222503*^7, 88.125, 20., 
  3.186, 1.957, 15663.986, 2.5, 218.612, 8.83, "", "", 94.576, 1.4, 70.6}, 
 {"IRQ", "Asia", "Iraq", "2020-05-11", 2767., 88., 109., 2., 68.792, 2.188, 
  2.71, 0.05, "", "", "", "", "", "", "", 82.41, 4.0222503*^7, 88.125, 20., 
  3.186, 1.957, 15663.986, 2.5, 218.612, 8.83, "", "", 94.576, 1.4, 70.6}, 
 {"IRQ", "Asia", "Iraq", "2020-05-12", 2818., 51., 110., 1., 70.06, 1.268, 
  2.735, 0.025, "", "", "", "", "", "", "", 82.41, 4.0222503*^7, 88.125, 20., 
  3.186, 1.957, 15663.986, 2.5, 218.612, 8.83, "", "", 94.576, 1.4, 70.6}, 
 {"IRQ", "Asia", "Iraq", "2020-05-13", 2913., 95., 112., 2., 72.422, 2.362, 
  2.785, 0.05, "", "", "", "", "", "", "", 82.41, 4.0222503*^7, 88.125, 20., 
  3.186, 1.957, 15663.986, 2.5, 218.612, 8.83, "", "", 94.576, 1.4, 70.6}, 
 {"IRQ", "Asia", "Iraq", "2020-05-14", 3032., 119., 115., 3., 75.381, 2.959, 
  2.859, 0.075, "", "", "", "", "", "", "", 82.41, 4.0222503*^7, 88.125, 20., 
  3.186, 1.957, 15663.986, 2.5, 218.612, 8.83, "", "", 94.576, 1.4, 70.6}, 
 {"IRQ", "Asia", "Iraq", "2020-05-15", 3143., 111., 115., 0., 78.14, 2.76, 
  2.859, 0., "", "", "", "", "", "", "", 82.41, 4.0222503*^7, 88.125, 20., 
  3.186, 1.957, 15663.986, 2.5, 218.612, 8.83, "", "", 94.576, 1.4, 70.6}, 
 {"IRQ", "Asia", "Iraq", "2020-05-16", 3193., 50., 117., 2., 79.383, 1.243, 
  2.909, 0.05, "", "", "", "", "", "", "", 82.41, 4.0222503*^7, 88.125, 20., 
  3.186, 1.957, 15663.986, 2.5, 218.612, 8.83, "", "", 94.576, 1.4, 70.6}, 
 {"IRQ", "Asia", "Iraq", "2020-05-17", 3260., 67., 121., 4., 81.049, 1.666, 
  3.008, 0.099, "", "", "", "", "", "", "", 82.41, 4.0222503*^7, 88.125, 20., 
  3.186, 1.957, 15663.986, 2.5, 218.612, 8.83, "", "", 94.576, 1.4, 70.6}, 
 {"IRQ", "Asia", "Iraq", "2020-05-18", 3404., 144., 123., 2., 84.629, 3.58, 
  3.058, 0.05, "", "", "", "", "", "", "", 82.41, 4.0222503*^7, 88.125, 20., 
  3.186, 1.957, 15663.986, 2.5, 218.612, 8.83, "", "", 94.576, 1.4, 70.6}, 
 {"IRQ", "Asia", "Iraq", "2020-05-19", 3554., 150., 127., 4., 88.358, 3.729, 
  3.157, 0.099, "", "", "", "", "", "", "", 82.41, 4.0222503*^7, 88.125, 20., 
  3.186, 1.957, 15663.986, 2.5, 218.612, 8.83, "", "", 94.576, 1.4, 70.6}, 
 {"IRQ", "Asia", "Iraq", "2020-05-20", 3611., 57., 131., 4., 89.776, 1.417, 
  3.257, 0.099, "", "", "", "", "", "", "", 82.41, 4.0222503*^7, 88.125, 20., 
  3.186, 1.957, 15663.986, 2.5, 218.612, 8.83, "", "", 94.576, 1.4, 70.6}, 
 {"IRQ", "Asia", "Iraq", "2020-05-21", 3724., 113., 134., 3., 92.585, 2.809, 
  3.331, 0.075, "", "", "", "", "", "", "", 82.41, 4.0222503*^7, 88.125, 20., 
  3.186, 1.957, 15663.986, 2.5, 218.612, 8.83, "", "", 94.576, 1.4, 70.6}, 
 {"IRQ", "Asia", "Iraq", "2020-05-22", 3877., 153., 140., 6., 96.389, 3.804, 
  3.481, 0.149, "", "", "", "", "", "", "", 82.41, 4.0222503*^7, 88.125, 20., 
  3.186, 1.957, 15663.986, 2.5, 218.612, 8.83, "", "", 94.576, 1.4, 70.6}, 
 {"IRQ", "Asia", "Iraq", "2020-05-23", 3964., 87., 147., 7., 98.552, 2.163, 
  3.655, 0.174, "", "", "", "", "", "", "", 82.41, 4.0222503*^7, 88.125, 20., 
  3.186, 1.957, 15663.986, 2.5, 218.612, 8.83, "", "", 94.576, 1.4, 70.6}, 
 {"IRQ", "Asia", "Iraq", "2020-05-24", 4272., 308., 152., 5., 106.209, 7.657, 
  3.779, 0.124, "", "", "", "", "", "", "", 82.41, 4.0222503*^7, 88.125, 20., 
  3.186, 1.957, 15663.986, 2.5, 218.612, 8.83, "", "", 94.576, 1.4, 70.6}, 
 {"IRQ", "Asia", "Iraq", "2020-05-25", 4469., 197., 160., 8., 111.107, 4.898, 
  3.978, 0.199, "", "", "", "", "", "", "", 82.41, 4.0222503*^7, 88.125, 20., 
  3.186, 1.957, 15663.986, 2.5, 218.612, 8.83, "", "", 94.576, 1.4, 70.6}, 
 {"IRQ", "Asia", "Iraq", "2020-05-26", 4632., 163., 163., 3., 115.159, 4.052, 
  4.052, 0.075, "", "", "", "", "", "", "", 92.59, 4.0222503*^7, 88.125, 20., 
  3.186, 1.957, 15663.986, 2.5, 218.612, 8.83, "", "", 94.576, 1.4, 70.6}, 
 {"IRQ", "Asia", "Iraq", "2020-05-27", 4848., 216., 169., 6., 120.53, 5.37, 
  4.202, 0.149, "", "", "", "", "", "", "", 92.59, 4.0222503*^7, 88.125, 20., 
  3.186, 1.957, 15663.986, 2.5, 218.612, 8.83, "", "", 94.576, 1.4, 70.6}, 
 {"IRQ", "Asia", "Iraq", "2020-05-28", 5135., 287., 175., 6., 127.665, 7.135, 
  4.351, 0.149, "", "", "", "", "", "", "", 92.59, 4.0222503*^7, 88.125, 20., 
  3.186, 1.957, 15663.986, 2.5, 218.612, 8.83, "", "", 94.576, 1.4, 70.6}, 
 {"IRQ", "Asia", "Iraq", "2020-05-29", 5457., 322., 179., 4., 135.67, 8.005, 
  4.45, 0.099, "", "", "", "", "", "", "", 92.59, 4.0222503*^7, 88.125, 20., 
  3.186, 1.957, 15663.986, 2.5, 218.612, 8.83, "", "", 94.576, 1.4, 70.6}, 
 {"IRQ", "Asia", "Iraq", "2020-05-30", 5873., 416., 185., 6., 146.013, 
  10.342, 4.599, 0.149, "", "", "", "", "", "", "", 92.59, 4.0222503*^7, 
  88.125, 20., 3.186, 1.957, 15663.986, 2.5, 218.612, 8.83, "", "", 94.576, 
  1.4, 70.6}, {"IRQ", "Asia", "Iraq", "2020-05-31", 6179., 306., 195., 10., 
  153.62, 7.608, 4.848, 0.249, "", "", "", "", "", "", "", 92.59, 
  4.0222503*^7, 88.125, 20., 3.186, 1.957, 15663.986, 2.5, 218.612, 8.83, "", 
  "", 94.576, 1.4, 70.6}, {"IRQ", "Asia", "Iraq", "2020-06-01", 6439., 260., 
  205., 10., 160.085, 6.464, 5.097, 0.249, "", "", "", "", "", "", "", 92.59, 
  4.0222503*^7, 88.125, 20., 3.186, 1.957, 15663.986, 2.5, 218.612, 8.83, "", 
  "", 94.576, 1.4, 70.6}, {"IRQ", "Asia", "Iraq", "2020-06-02", 6868., 429., 
  215., 10., 170.75, 10.666, 5.345, 0.249, "", "", "", "", "", "", "", 92.59, 
  4.0222503*^7, 88.125, 20., 3.186, 1.957, 15663.986, 2.5, 218.612, 8.83, "", 
  "", 94.576, 1.4, 70.6}, {"IRQ", "Asia", "Iraq", "2020-06-03", 7387., 519., 
  235., 20., 183.653, 12.903, 5.843, 0.497, "", "", "", "", "", "", "", 
  92.59, 4.0222503*^7, 88.125, 20., 3.186, 1.957, 15663.986, 2.5, 218.612, 
  8.83, "", "", 94.576, 1.4, 70.6}, {"IRQ", "Asia", "Iraq", "2020-06-04", 
  8168., 781., 256., 21., 203.07, 19.417, 6.365, 0.522, "", "", "", "", "", 
  "", "", 92.59, 4.0222503*^7, 88.125, 20., 3.186, 1.957, 15663.986, 2.5, 
  218.612, 8.83, "", "", 94.576, 1.4, 70.6}, {"IRQ", "Asia", "Iraq", 
  "2020-06-05", 8840., 672., 271., 15., 219.777, 16.707, 6.738, 0.373, "", 
  "", "", "", "", "", "", 92.59, 4.0222503*^7, 88.125, 20., 3.186, 1.957, 
  15663.986, 2.5, 218.612, 8.83, "", "", 94.576, 1.4, 70.6}, 
 {"IRQ", "Asia", "Iraq", "2020-06-06", 9846., 1006., 285., 14., 244.788, 
  25.011, 7.086, 0.348, "", "", "", "", "", "", "", 92.59, 4.0222503*^7, 
  88.125, 20., 3.186, 1.957, 15663.986, 2.5, 218.612, 8.83, "", "", 94.576, 
  1.4, 70.6}, {"IRQ", "Asia", "Iraq", "2020-06-07", 11098., 1252., 318., 33., 
  275.915, 31.127, 7.906, 0.82, "", "", "", "", "", "", "", 92.59, 
  4.0222503*^7, 88.125, 20., 3.186, 1.957, 15663.986, 2.5, 218.612, 8.83, "", 
  "", 94.576, 1.4, 70.6}, {"IRQ", "Asia", "Iraq", "2020-06-08", 12366., 
  1268., 346., 28., 307.44, 31.525, 8.602, 0.696, "", "", "", "", "", "", "", 
  92.59, 4.0222503*^7, 88.125, 20., 3.186, 1.957, 15663.986, 2.5, 218.612, 
  8.83, "", "", 94.576, 1.4, 70.6}, {"IRQ", "Asia", "Iraq", "2020-06-09", 
  13481., 1115., 370., 24., 335.161, 27.721, 9.199, 0.597, "", "", "", "", 
  "", "", "", 92.59, 4.0222503*^7, 88.125, 20., 3.186, 1.957, 15663.986, 2.5, 
  218.612, 8.83, "", "", 94.576, 1.4, 70.6}, {"IRQ", "Asia", "Iraq", 
  "2020-06-10", 14268., 787., 392., 22., 354.727, 19.566, 9.746, 0.547, "", 
  "", "", "", "", "", "", 92.59, 4.0222503*^7, 88.125, 20., 3.186, 1.957, 
  15663.986, 2.5, 218.612, 8.83, "", "", 94.576, 1.4, 70.6}, 
 {"IRQ", "Asia", "Iraq", "2020-06-11", 15414., 1146., 426., 34., 383.218, 
  28.492, 10.591, 0.845, "", "", "", "", "", "", "", 92.59, 4.0222503*^7, 
  88.125, 20., 3.186, 1.957, 15663.986, 2.5, 218.612, 8.83, "", "", 94.576, 
  1.4, 70.6}, {"IRQ", "Asia", "Iraq", "2020-06-12", 16675., 1261., 457., 31., 
  414.569, 31.351, 11.362, 0.771, "", "", "", "", "", "", "", 92.59, 
  4.0222503*^7, 88.125, 20., 3.186, 1.957, 15663.986, 2.5, 218.612, 8.83, "", 
  "", 94.576, 1.4, 70.6}, {"IRQ", "Asia", "Iraq", "2020-06-13", 17770., 
  1095., 496., 39., 441.792, 27.224, 12.331, 0.97, "", "", "", "", "", "", 
  "", 92.59, 4.0222503*^7, 88.125, 20., 3.186, 1.957, 15663.986, 2.5, 
  218.612, 8.83, "", "", 94.576, 1.4, 70.6}, {"IRQ", "Asia", "Iraq", 
  "2020-06-14", 18950., 1180., 549., 53., 471.129, 29.337, 13.649, 1.318, "", 
  "", "", "", "", "", "", 92.59, 4.0222503*^7, 88.125, 20., 3.186, 1.957, 
  15663.986, 2.5, 218.612, 8.83, "", "", 94.576, 1.4, 70.6}, 
 {"IRQ", "Asia", "Iraq", "2020-06-15", 20209., 1259., 607., 58., 502.43, 
  31.301, 15.091, 1.442, "", "", "", "", "", "", "", 92.59, 4.0222503*^7, 
  88.125, 20., 3.186, 1.957, 15663.986, 2.5, 218.612, 8.83, "", "", 94.576, 
  1.4, 70.6}, {"IRQ", "Asia", "Iraq", "2020-06-16", 21315., 1106., 652., 45., 
  529.927, 27.497, 16.21, 1.119, "", "", "", "", "", "", "", 92.59, 
  4.0222503*^7, 88.125, 20., 3.186, 1.957, 15663.986, 2.5, 218.612, 8.83, "", 
  "", 94.576, 1.4, 70.6}, {"IRQ", "Asia", "Iraq", "2020-06-17", 22700., 
  1385., 712., 60., 564.361, 34.433, 17.702, 1.492, "", "", "", "", "", "", 
  "", 92.59, 4.0222503*^7, 88.125, 20., 3.186, 1.957, 15663.986, 2.5, 
  218.612, 8.83, "", "", 94.576, 1.4, 70.6}, {"IRQ", "Asia", "Iraq", 
  "2020-06-18", 24254., 1554., 773., 61., 602.996, 38.635, 19.218, 1.517, "", 
  "", "", "", "", "", "", 92.59, 4.0222503*^7, 88.125, 20., 3.186, 1.957, 
  15663.986, 2.5, 218.612, 8.83, "", "", 94.576, 1.4, 70.6}, 
 {"IRQ", "Asia", "Iraq", "2020-06-19", 25717., 1463., 856., 83., 639.368, 
  36.373, 21.282, 2.064, "", "", "", "", "", "", "", 92.59, 4.0222503*^7, 
  88.125, 20., 3.186, 1.957, 15663.986, 2.5, 218.612, 8.83, "", "", 94.576, 
  1.4, 70.6}, {"IRQ", "Asia", "Iraq", "2020-06-20", 25717., 0., 856., 0., 
  639.368, 0., 21.282, 0., "", "", "", "", "", "", "", 92.59, 4.0222503*^7, 
  88.125, 20., 3.186, 1.957, 15663.986, 2.5, 218.612, 8.83, "", "", 94.576, 
  1.4, 70.6}, {"IRQ", "Asia", "Iraq", "2020-06-21", 29222., 3505., 1013., 
  157., 726.509, 87.14, 25.185, 3.903, "", "", "", "", "", "", "", 92.59, 
  4.0222503*^7, 88.125, 20., 3.186, 1.957, 15663.986, 2.5, 218.612, 8.83, "", 
  "", 94.576, 1.4, 70.6}, {"IRQ", "Asia", "Iraq", "2020-06-22", 30868., 
  1646., 1100., 87., 767.431, 40.922, 27.348, 2.163, "", "", "", "", "", "", 
  "", 92.59, 4.0222503*^7, 88.125, 20., 3.186, 1.957, 15663.986, 2.5, 
  218.612, 8.83, "", "", 94.576, 1.4, 70.6}, {"IRQ", "Asia", "Iraq", 
  "2020-06-23", 32676., 1808., 1167., 67., 812.381, 44.95, 29.014, 1.666, "", 
  "", "", "", "", "", "", 92.59, 4.0222503*^7, 88.125, 20., 3.186, 1.957, 
  15663.986, 2.5, 218.612, 8.83, "", "", 94.576, 1.4, 70.6}, 
 {"IRQ", "Asia", "Iraq", "2020-06-24", 34502., 1826., 1251., 84., 857.779, 
  45.397, 31.102, 2.088, "", "", "", "", "", "", "", 92.59, 4.0222503*^7, 
  88.125, 20., 3.186, 1.957, 15663.986, 2.5, 218.612, 8.83, "", "", 94.576, 
  1.4, 70.6}, {"IRQ", "Asia", "Iraq", "2020-06-25", 36702., 2200., 1330., 
  79., 912.474, 54.696, 33.066, 1.964, "", "", "", "", "", "", "", 92.59, 
  4.0222503*^7, 88.125, 20., 3.186, 1.957, 15663.986, 2.5, 218.612, 8.83, "", 
  "", 94.576, 1.4, 70.6}, {"IRQ", "Asia", "Iraq", "2020-06-26", 39139., 
  2437., 1437., 107., 973.062, 60.588, 35.726, 2.66, "", "", "", "", "", "", 
  "", 92.59, 4.0222503*^7, 88.125, 20., 3.186, 1.957, 15663.986, 2.5, 
  218.612, 8.83, "", "", 94.576, 1.4, 70.6}, {"IRQ", "Asia", "Iraq", 
  "2020-06-27", 41193., 2054., 1559., 122., 1024.128, 51.066, 38.759, 3.033, 
  "", "", "", "", "", "", "", 92.59, 4.0222503*^7, 88.125, 20., 3.186, 1.957, 
  15663.986, 2.5, 218.612, 8.83, "", "", 94.576, 1.4, 70.6}, 
 {"IRQ", "Asia", "Iraq", "2020-06-28", 43262., 2069., 1660., 101., 1075.567, 
  51.439, 41.27, 2.511, "", "", "", "", "", "", "", 92.59, 4.0222503*^7, 
  88.125, 20., 3.186, 1.957, 15663.986, 2.5, 218.612, 8.83, "", "", 94.576, 
  1.4, 70.6}, {"IRQ", "Asia", "Iraq", "2020-06-29", 45402., 2140., 1756., 
  96., 1128.771, 53.204, 43.657, 2.387, "", "", "", "", "", "", "", 92.59, 
  4.0222503*^7, 88.125, 20., 3.186, 1.957, 15663.986, 2.5, 218.612, 8.83, "", 
  "", 94.576, 1.4, 70.6}, {"IRQ", "Asia", "Iraq", "2020-06-30", 47151., 
  1749., 1839., 83., 1172.254, 43.483, 45.721, 2.064, "", "", "", "", "", "", 
  "", 92.59, 4.0222503*^7, 88.125, 20., 3.186, 1.957, 15663.986, 2.5, 
  218.612, 8.83, "", "", 94.576, 1.4, 70.6}, {"IRQ", "Asia", "Iraq", 
  "2020-07-01", 49109., 1958., 1943., 104., 1220.933, 48.679, 48.306, 2.586, 
  "", "", "", "", "", "", "", 92.59, 4.0222503*^7, 88.125, 20., 3.186, 1.957, 
  15663.986, 2.5, 218.612, 8.83, "", "", 94.576, 1.4, 70.6}, 
 {"IRQ", "Asia", "Iraq", "2020-07-02", 51524., 2415., 2050., 107., 1280.974, 
  60.041, 50.966, 2.66, "", "", "", "", "", "", "", 92.59, 4.0222503*^7, 
  88.125, 20., 3.186, 1.957, 15663.986, 2.5, 218.612, 8.83, "", "", 94.576, 
  1.4, 70.6}, {"IRQ", "Asia", "Iraq", "2020-07-03", 53708., 2184., 2160., 
  110., 1335.272, 54.298, 53.701, 2.735, "", "", "", "", "", "", "", 92.59, 
  4.0222503*^7, 88.125, 20., 3.186, 1.957, 15663.986, 2.5, 218.612, 8.83, "", 
  "", 94.576, 1.4, 70.6}, {"IRQ", "Asia", "Iraq", "2020-07-04", 56020., 
  2312., 2262., 102., 1392.753, 57.48, 56.237, 2.536, "", "", "", "", "", "", 
  "", 92.59, 4.0222503*^7, 88.125, 20., 3.186, 1.957, 15663.986, 2.5, 
  218.612, 8.83, "", "", 94.576, 1.4, 70.6}, {"IRQ", "Asia", "Iraq", 
  "2020-07-05", 58354., 2334., 2368., 106., 1450.78, 58.027, 58.873, 2.635, 
  "", "", "", "", "", "", "", 92.59, 4.0222503*^7, 88.125, 20., 3.186, 1.957, 
  15663.986, 2.5, 218.612, 8.83, "", "", 94.576, 1.4, 70.6}, 
 {"IRQ", "Asia", "Iraq", "2020-07-06", 60479., 2125., 2473., 105., 1503.611, 
  52.831, 61.483, 2.61, "", "", "", "", "", "", "", 92.59, 4.0222503*^7, 
  88.125, 20., 3.186, 1.957, 15663.986, 2.5, 218.612, 8.83, "", "", 94.576, 
  1.4, 70.6}, {"IRQ", "Asia", "Iraq", "2020-07-07", 62275., 1796., 2567., 
  94., 1548.263, 44.652, 63.82, 2.337, "", "", "", "", "", "", "", "", 
  4.0222503*^7, 88.125, 20., 3.186, 1.957, 15663.986, 2.5, 218.612, 8.83, "", 
  "", 94.576, 1.4, 70.6}, {"IRQ", "Asia", "Iraq", "2020-07-08", 64701., 
  2426., 2685., 118., 1608.577, 60.314, 66.754, 2.934, "", "", "", "", "", 
  "", "", "", 4.0222503*^7, 88.125, 20., 3.186, 1.957, 15663.986, 2.5, 
  218.612, 8.83, "", "", 94.576, 1.4, 70.6}, {"IRL", "Europe", "Ireland", 
  "2019-12-31", 0., 0., 0., 0., 0., 0., 0., 0., "", "", "", "", "", "", "", 
  "", 4.937796*^6, 69.874, 38.7, 13.928, 8.678, 67335.293, 0.2, 126.459, 
  3.28, 23., 25.7, "", 2.96, 82.3}, {"IRL", "Europe", "Ireland", 
  "2020-01-01", 0., 0., 0., 0., 0., 0., 0., 0., "", "", "", "", "", "", "", 
  0., 4.937796*^6, 69.874, 38.7, 13.928, 8.678, 67335.293, 0.2, 126.459, 
  3.28, 23., 25.7, "", 2.96, 82.3}, {"IRL", "Europe", "Ireland", 
  "2020-01-02", 0., 0., 0., 0., 0., 0., 0., 0., "", "", "", "", "", "", "", 
  0., 4.937796*^6, 69.874, 38.7, 13.928, 8.678, 67335.293, 0.2, 126.459, 
  3.28, 23., 25.7, "", 2.96, 82.3}, {"IRL", "Europe", "Ireland", 
  "2020-01-03", 0., 0., 0., 0., 0., 0., 0., 0., "", "", "", "", "", "", "", 
  0., 4.937796*^6, 69.874, 38.7, 13.928, 8.678, 67335.293, 0.2, 126.459, 
  3.28, 23., 25.7, "", 2.96, 82.3}, {"IRL", "Europe", "Ireland", 
  "2020-01-04", 0., 0., 0., 0., 0., 0., 0., 0., "", "", "", "", "", "", "", 
  0., 4.937796*^6, 69.874, 38.7, 13.928, 8.678, 67335.293, 0.2, 126.459, 
  3.28, 23., 25.7, "", 2.96, 82.3}, {"IRL", "Europe", "Ireland", 
  "2020-01-05", 0., 0., 0., 0., 0., 0., 0., 0., "", "", "", "", "", "", "", 
  0., 4.937796*^6, 69.874, 38.7, 13.928, 8.678, 67335.293, 0.2, 126.459, 
  3.28, 23., 25.7, "", 2.96, 82.3}, {"IRL", "Europe", "Ireland", 
  "2020-01-06", 0., 0., 0., 0., 0., 0., 0., 0., "", "", "", "", "", "", "", 
  0., 4.937796*^6, 69.874, 38.7, 13.928, 8.678, 67335.293, 0.2, 126.459, 
  3.28, 23., 25.7, "", 2.96, 82.3}, {"IRL", "Europe", "Ireland", 
  "2020-01-07", 0., 0., 0., 0., 0., 0., 0., 0., "", "", "", "", "", "", "", 
  0., 4.937796*^6, 69.874, 38.7, 13.928, 8.678, 67335.293, 0.2, 126.459, 
  3.28, 23., 25.7, "", 2.96, 82.3}, {"IRL", "Europe", "Ireland", 
  "2020-01-08", 0., 0., 0., 0., 0., 0., 0., 0., "", "", "", "", "", "", "", 
  0., 4.937796*^6, 69.874, 38.7, 13.928, 8.678, 67335.293, 0.2, 126.459, 
  3.28, 23., 25.7, "", 2.96, 82.3}, {"IRL", "Europe", "Ireland", 
  "2020-01-09", 0., 0., 0., 0., 0., 0., 0., 0., "", "", "", "", "", "", "", 
  0., 4.937796*^6, 69.874, 38.7, 13.928, 8.678, 67335.293, 0.2, 126.459, 
  3.28, 23., 25.7, "", 2.96, 82.3}, {"IRL", "Europe", "Ireland", 
  "2020-01-10", 0., 0., 0., 0., 0., 0., 0., 0., "", "", "", "", "", "", "", 
  0., 4.937796*^6, 69.874, 38.7, 13.928, 8.678, 67335.293, 0.2, 126.459, 
  3.28, 23., 25.7, "", 2.96, 82.3}, {"IRL", "Europe", "Ireland", 
  "2020-01-11", 0., 0., 0., 0., 0., 0., 0., 0., "", "", "", "", "", "", "", 
  0., 4.937796*^6, 69.874, 38.7, 13.928, 8.678, 67335.293, 0.2, 126.459, 
  3.28, 23., 25.7, "", 2.96, 82.3}, {"IRL", "Europe", "Ireland", 
  "2020-01-12", 0., 0., 0., 0., 0., 0., 0., 0., "", "", "", "", "", "", "", 
  0., 4.937796*^6, 69.874, 38.7, 13.928, 8.678, 67335.293, 0.2, 126.459, 
  3.28, 23., 25.7, "", 2.96, 82.3}, {"IRL", "Europe", "Ireland", 
  "2020-01-13", 0., 0., 0., 0., 0., 0., 0., 0., "", "", "", "", "", "", "", 
  0., 4.937796*^6, 69.874, 38.7, 13.928, 8.678, 67335.293, 0.2, 126.459, 
  3.28, 23., 25.7, "", 2.96, 82.3}, {"IRL", "Europe", "Ireland", 
  "2020-01-14", 0., 0., 0., 0., 0., 0., 0., 0., "", "", "", "", "", "", "", 
  0., 4.937796*^6, 69.874, 38.7, 13.928, 8.678, 67335.293, 0.2, 126.459, 
  3.28, 23., 25.7, "", 2.96, 82.3}, {"IRL", "Europe", "Ireland", 
  "2020-01-15", 0., 0., 0., 0., 0., 0., 0., 0., "", "", "", "", "", "", "", 
  0., 4.937796*^6, 69.874, 38.7, 13.928, 8.678, 67335.293, 0.2, 126.459, 
  3.28, 23., 25.7, "", 2.96, 82.3}, {"IRL", "Europe", "Ireland", 
  "2020-01-16", 0., 0., 0., 0., 0., 0., 0., 0., "", "", "", "", "", "", "", 
  0., 4.937796*^6, 69.874, 38.7, 13.928, 8.678, 67335.293, 0.2, 126.459, 
  3.28, 23., 25.7, "", 2.96, 82.3}, {"IRL", "Europe", "Ireland", 
  "2020-01-17", 0., 0., 0., 0., 0., 0., 0., 0., "", "", "", "", "", "", "", 
  0., 4.937796*^6, 69.874, 38.7, 13.928, 8.678, 67335.293, 0.2, 126.459, 
  3.28, 23., 25.7, "", 2.96, 82.3}, {"IRL", "Europe", "Ireland", 
  "2020-01-18", 0., 0., 0., 0., 0., 0., 0., 0., "", "", "", "", "", "", "", 
  0., 4.937796*^6, 69.874, 38.7, 13.928, 8.678, 67335.293, 0.2, 126.459, 
  3.28, 23., 25.7, "", 2.96, 82.3}, {"IRL", "Europe", "Ireland", 
  "2020-01-19", 0., 0., 0., 0., 0., 0., 0., 0., "", "", "", "", "", "", "", 
  0., 4.937796*^6, 69.874, 38.7, 13.928, 8.678, 67335.293, 0.2, 126.459, 
  3.28, 23., 25.7, "", 2.96, 82.3}, {"IRL", "Europe", "Ireland", 
  "2020-01-20", 0., 0., 0., 0., 0., 0., 0., 0., "", "", "", "", "", "", "", 
  0., 4.937796*^6, 69.874, 38.7, 13.928, 8.678, 67335.293, 0.2, 126.459, 
  3.28, 23., 25.7, "", 2.96, 82.3}, {"IRL", "Europe", "Ireland", 
  "2020-01-21", 0., 0., 0., 0., 0., 0., 0., 0., "", "", "", "", "", "", "", 
  0., 4.937796*^6, 69.874, 38.7, 13.928, 8.678, 67335.293, 0.2, 126.459, 
  3.28, 23., 25.7, "", 2.96, 82.3}, {"IRL", "Europe", "Ireland", 
  "2020-01-22", 0., 0., 0., 0., 0., 0., 0., 0., "", "", "", "", "", "", "", 
  0., 4.937796*^6, 69.874, 38.7, 13.928, 8.678, 67335.293, 0.2, 126.459, 
  3.28, 23., 25.7, "", 2.96, 82.3}, {"IRL", "Europe", "Ireland", 
  "2020-01-23", 0., 0., 0., 0., 0., 0., 0., 0., "", "", "", "", "", "", "", 
  0., 4.937796*^6, 69.874, 38.7, 13.928, 8.678, 67335.293, 0.2, 126.459, 
  3.28, 23., 25.7, "", 2.96, 82.3}, {"IRL", "Europe", "Ireland", 
  "2020-01-24", 0., 0., 0., 0., 0., 0., 0., 0., "", "", "", "", "", "", "", 
  0., 4.937796*^6, 69.874, 38.7, 13.928, 8.678, 67335.293, 0.2, 126.459, 
  3.28, 23., 25.7, "", 2.96, 82.3}, {"IRL", "Europe", "Ireland", 
  "2020-01-25", 0., 0., 0., 0., 0., 0., 0., 0., "", "", "", "", "", "", "", 
  0., 4.937796*^6, 69.874, 38.7, 13.928, 8.678, 67335.293, 0.2, 126.459, 
  3.28, 23., 25.7, "", 2.96, 82.3}, {"IRL", "Europe", "Ireland", 
  "2020-01-26", 0., 0., 0., 0., 0., 0., 0., 0., "", "", "", "", "", "", "", 
  0., 4.937796*^6, 69.874, 38.7, 13.928, 8.678, 67335.293, 0.2, 126.459, 
  3.28, 23., 25.7, "", 2.96, 82.3}, {"IRL", "Europe", "Ireland", 
  "2020-01-27", 0., 0., 0., 0., 0., 0., 0., 0., "", "", "", "", "", "", "", 
  0., 4.937796*^6, 69.874, 38.7, 13.928, 8.678, 67335.293, 0.2, 126.459, 
  3.28, 23., 25.7, "", 2.96, 82.3}, {"IRL", "Europe", "Ireland", 
  "2020-01-28", 0., 0., 0., 0., 0., 0., 0., 0., "", "", "", "", "", "", "", 
  0., 4.937796*^6, 69.874, 38.7, 13.928, 8.678, 67335.293, 0.2, 126.459, 
  3.28, 23., 25.7, "", 2.96, 82.3}, {"IRL", "Europe", "Ireland", 
  "2020-01-29", 0., 0., 0., 0., 0., 0., 0., 0., "", "", "", "", "", "", "", 
  0., 4.937796*^6, 69.874, 38.7, 13.928, 8.678, 67335.293, 0.2, 126.459, 
  3.28, 23., 25.7, "", 2.96, 82.3}, {"IRL", "Europe", "Ireland", 
  "2020-01-30", 0., 0., 0., 0., 0., 0., 0., 0., "", "", "", "", "", "", "", 
  0., 4.937796*^6, 69.874, 38.7, 13.928, 8.678, 67335.293, 0.2, 126.459, 
  3.28, 23., 25.7, "", 2.96, 82.3}, {"IRL", "Europe", "Ireland", 
  "2020-01-31", 0., 0., 0., 0., 0., 0., 0., 0., "", "", "", "", "", "", "", 
  0., 4.937796*^6, 69.874, 38.7, 13.928, 8.678, 67335.293, 0.2, 126.459, 
  3.28, 23., 25.7, "", 2.96, 82.3}, {"IRL", "Europe", "Ireland", 
  "2020-02-01", 0., 0., 0., 0., 0., 0., 0., 0., "", "", "", "", "", "", "", 
  0., 4.937796*^6, 69.874, 38.7, 13.928, 8.678, 67335.293, 0.2, 126.459, 
  3.28, 23., 25.7, "", 2.96, 82.3}, {"IRL", "Europe", "Ireland", 
  "2020-02-02", 0., 0., 0., 0., 0., 0., 0., 0., "", "", "", "", "", "", "", 
  0., 4.937796*^6, 69.874, 38.7, 13.928, 8.678, 67335.293, 0.2, 126.459, 
  3.28, 23., 25.7, "", 2.96, 82.3}, {"IRL", "Europe", "Ireland", 
  "2020-02-03", 0., 0., 0., 0., 0., 0., 0., 0., "", "", "", "", "", "", "", 
  0., 4.937796*^6, 69.874, 38.7, 13.928, 8.678, 67335.293, 0.2, 126.459, 
  3.28, 23., 25.7, "", 2.96, 82.3}, {"IRL", "Europe", "Ireland", 
  "2020-02-04", 0., 0., 0., 0., 0., 0., 0., 0., "", "", "", "", "", "", "", 
  5.56, 4.937796*^6, 69.874, 38.7, 13.928, 8.678, 67335.293, 0.2, 126.459, 
  3.28, 23., 25.7, "", 2.96, 82.3}, {"IRL", "Europe", "Ireland", 
  "2020-02-05", 0., 0., 0., 0., 0., 0., 0., 0., "", "", "", "", "", "", "", 
  5.56, 4.937796*^6, 69.874, 38.7, 13.928, 8.678, 67335.293, 0.2, 126.459, 
  3.28, 23., 25.7, "", 2.96, 82.3}, {"IRL", "Europe", "Ireland", 
  "2020-02-06", 0., 0., 0., 0., 0., 0., 0., 0., "", "", "", "", "", "", "", 
  5.56, 4.937796*^6, 69.874, 38.7, 13.928, 8.678, 67335.293, 0.2, 126.459, 
  3.28, 23., 25.7, "", 2.96, 82.3}, {"IRL", "Europe", "Ireland", 
  "2020-02-07", 0., 0., 0., 0., 0., 0., 0., 0., "", "", "", "", "", "", "", 
  5.56, 4.937796*^6, 69.874, 38.7, 13.928, 8.678, 67335.293, 0.2, 126.459, 
  3.28, 23., 25.7, "", 2.96, 82.3}, {"IRL", "Europe", "Ireland", 
  "2020-02-08", 0., 0., 0., 0., 0., 0., 0., 0., "", "", "", "", "", "", "", 
  5.56, 4.937796*^6, 69.874, 38.7, 13.928, 8.678, 67335.293, 0.2, 126.459, 
  3.28, 23., 25.7, "", 2.96, 82.3}, {"IRL", "Europe", "Ireland", 
  "2020-02-09", 0., 0., 0., 0., 0., 0., 0., 0., "", "", "", "", "", "", "", 
  5.56, 4.937796*^6, 69.874, 38.7, 13.928, 8.678, 67335.293, 0.2, 126.459, 
  3.28, 23., 25.7, "", 2.96, 82.3}, {"IRL", "Europe", "Ireland", 
  "2020-02-10", 0., 0., 0., 0., 0., 0., 0., 0., "", "", "", "", "", "", "", 
  5.56, 4.937796*^6, 69.874, 38.7, 13.928, 8.678, 67335.293, 0.2, 126.459, 
  3.28, 23., 25.7, "", 2.96, 82.3}, {"IRL", "Europe", "Ireland", 
  "2020-02-11", 0., 0., 0., 0., 0., 0., 0., 0., "", "", "", "", "", "", "", 
  5.56, 4.937796*^6, 69.874, 38.7, 13.928, 8.678, 67335.293, 0.2, 126.459, 
  3.28, 23., 25.7, "", 2.96, 82.3}, {"IRL", "Europe", "Ireland", 
  "2020-02-12", 0., 0., 0., 0., 0., 0., 0., 0., "", "", "", "", "", "", "", 
  5.56, 4.937796*^6, 69.874, 38.7, 13.928, 8.678, 67335.293, 0.2, 126.459, 
  3.28, 23., 25.7, "", 2.96, 82.3}, {"IRL", "Europe", "Ireland", 
  "2020-02-13", 0., 0., 0., 0., 0., 0., 0., 0., "", "", "", "", "", "", "", 
  5.56, 4.937796*^6, 69.874, 38.7, 13.928, 8.678, 67335.293, 0.2, 126.459, 
  3.28, 23., 25.7, "", 2.96, 82.3}, {"IRL", "Europe", "Ireland", 
  "2020-02-14", 0., 0., 0., 0., 0., 0., 0., 0., "", "", "", "", "", "", "", 
  5.56, 4.937796*^6, 69.874, 38.7, 13.928, 8.678, 67335.293, 0.2, 126.459, 
  3.28, 23., 25.7, "", 2.96, 82.3}, {"IRL", "Europe", "Ireland", 
  "2020-02-15", 0., 0., 0., 0., 0., 0., 0., 0., "", "", "", "", "", "", "", 
  5.56, 4.937796*^6, 69.874, 38.7, 13.928, 8.678, 67335.293, 0.2, 126.459, 
  3.28, 23., 25.7, "", 2.96, 82.3}, {"IRL", "Europe", "Ireland", 
  "2020-02-16", 0., 0., 0., 0., 0., 0., 0., 0., "", "", "", "", "", "", "", 
  5.56, 4.937796*^6, 69.874, 38.7, 13.928, 8.678, 67335.293, 0.2, 126.459, 
  3.28, 23., 25.7, "", 2.96, 82.3}, {"IRL", "Europe", "Ireland", 
  "2020-02-17", 0., 0., 0., 0., 0., 0., 0., 0., "", "", "", "", "", "", "", 
  5.56, 4.937796*^6, 69.874, 38.7, 13.928, 8.678, 67335.293, 0.2, 126.459, 
  3.28, 23., 25.7, "", 2.96, 82.3}, {"IRL", "Europe", "Ireland", 
  "2020-02-18", 0., 0., 0., 0., 0., 0., 0., 0., "", "", "", "", "", "", "", 
  5.56, 4.937796*^6, 69.874, 38.7, 13.928, 8.678, 67335.293, 0.2, 126.459, 
  3.28, 23., 25.7, "", 2.96, 82.3}, {"IRL", "Europe", "Ireland", 
  "2020-02-19", 0., 0., 0., 0., 0., 0., 0., 0., "", "", "", "", "", "", "", 
  5.56, 4.937796*^6, 69.874, 38.7, 13.928, 8.678, 67335.293, 0.2, 126.459, 
  3.28, 23., 25.7, "", 2.96, 82.3}, {"IRL", "Europe", "Ireland", 
  "2020-02-20", 0., 0., 0., 0., 0., 0., 0., 0., "", "", "", "", "", "", "", 
  5.56, 4.937796*^6, 69.874, 38.7, 13.928, 8.678, 67335.293, 0.2, 126.459, 
  3.28, 23., 25.7, "", 2.96, 82.3}, {"IRL", "Europe", "Ireland", 
  "2020-02-21", 0., 0., 0., 0., 0., 0., 0., 0., "", "", "", "", "", "", "", 
  5.56, 4.937796*^6, 69.874, 38.7, 13.928, 8.678, 67335.293, 0.2, 126.459, 
  3.28, 23., 25.7, "", 2.96, 82.3}, {"IRL", "Europe", "Ireland", 
  "2020-02-22", 0., 0., 0., 0., 0., 0., 0., 0., "", "", "", "", "", "", "", 
  5.56, 4.937796*^6, 69.874, 38.7, 13.928, 8.678, 67335.293, 0.2, 126.459, 
  3.28, 23., 25.7, "", 2.96, 82.3}, {"IRL", "Europe", "Ireland", 
  "2020-02-23", 0., 0., 0., 0., 0., 0., 0., 0., "", "", "", "", "", "", "", 
  5.56, 4.937796*^6, 69.874, 38.7, 13.928, 8.678, 67335.293, 0.2, 126.459, 
  3.28, 23., 25.7, "", 2.96, 82.3}, {"IRL", "Europe", "Ireland", 
  "2020-02-24", 0., 0., 0., 0., 0., 0., 0., 0., "", "", "", "", "", "", "", 
  5.56, 4.937796*^6, 69.874, 38.7, 13.928, 8.678, 67335.293, 0.2, 126.459, 
  3.28, 23., 25.7, "", 2.96, 82.3}, {"IRL", "Europe", "Ireland", 
  "2020-02-25", 0., 0., 0., 0., 0., 0., 0., 0., "", "", "", "", "", "", "", 
  5.56, 4.937796*^6, 69.874, 38.7, 13.928, 8.678, 67335.293, 0.2, 126.459, 
  3.28, 23., 25.7, "", 2.96, 82.3}, {"IRL", "Europe", "Ireland", 
  "2020-02-26", 0., 0., 0., 0., 0., 0., 0., 0., "", "", "", "", "", "", "", 
  5.56, 4.937796*^6, 69.874, 38.7, 13.928, 8.678, 67335.293, 0.2, 126.459, 
  3.28, 23., 25.7, "", 2.96, 82.3}, {"IRL", "Europe", "Ireland", 
  "2020-02-27", 0., 0., 0., 0., 0., 0., 0., 0., "", "", "", "", "", "", "", 
  5.56, 4.937796*^6, 69.874, 38.7, 13.928, 8.678, 67335.293, 0.2, 126.459, 
  3.28, 23., 25.7, "", 2.96, 82.3}, {"IRL", "Europe", "Ireland", 
  "2020-02-28", 0., 0., 0., 0., 0., 0., 0., 0., "", "", "", "", "", "", "", 
  5.56, 4.937796*^6, 69.874, 38.7, 13.928, 8.678, 67335.293, 0.2, 126.459, 
  3.28, 23., 25.7, "", 2.96, 82.3}, {"IRL", "Europe", "Ireland", 
  "2020-02-29", 0., 0., 0., 0., 0., 0., 0., 0., "", "", "", "", "", "", "", 
  11.11, 4.937796*^6, 69.874, 38.7, 13.928, 8.678, 67335.293, 0.2, 126.459, 
  3.28, 23., 25.7, "", 2.96, 82.3}, {"IRL", "Europe", "Ireland", 
  "2020-03-01", 1., 1., 0., 0., 0.203, 0.203, 0., 0., "", "", "", "", "", "", 
  "", 11.11, 4.937796*^6, 69.874, 38.7, 13.928, 8.678, 67335.293, 0.2, 
  126.459, 3.28, 23., 25.7, "", 2.96, 82.3}, {"IRL", "Europe", "Ireland", 
  "2020-03-02", 1., 0., 0., 0., 0.203, 0., 0., 0., "", "", "", "", "", "", 
  "", 11.11, 4.937796*^6, 69.874, 38.7, 13.928, 8.678, 67335.293, 0.2, 
  126.459, 3.28, 23., 25.7, "", 2.96, 82.3}, {"IRL", "Europe", "Ireland", 
  "2020-03-04", 2., 1., 0., 0., 0.405, 0.203, 0., 0., "", "", "", "", "", "", 
  "", 11.11, 4.937796*^6, 69.874, 38.7, 13.928, 8.678, 67335.293, 0.2, 
  126.459, 3.28, 23., 25.7, "", 2.96, 82.3}, {"IRL", "Europe", "Ireland", 
  "2020-03-05", 6., 4., 0., 0., 1.215, 0.81, 0., 0., "", "", "", "", "", "", 
  "", 11.11, 4.937796*^6, 69.874, 38.7, 13.928, 8.678, 67335.293, 0.2, 
  126.459, 3.28, 23., 25.7, "", 2.96, 82.3}, {"IRL", "Europe", "Ireland", 
  "2020-03-06", 13., 7., 0., 0., 2.633, 1.418, 0., 0., "", "", "", "", "", 
  "", "", 11.11, 4.937796*^6, 69.874, 38.7, 13.928, 8.678, 67335.293, 0.2, 
  126.459, 3.28, 23., 25.7, "", 2.96, 82.3}, {"IRL", "Europe", "Ireland", 
  "2020-03-07", 18., 5., 0., 0., 3.645, 1.013, 0., 0., "", "", "", "", "", 
  "", "", 11.11, 4.937796*^6, 69.874, 38.7, 13.928, 8.678, 67335.293, 0.2, 
  126.459, 3.28, 23., 25.7, "", 2.96, 82.3}, {"IRL", "Europe", "Ireland", 
  "2020-03-08", 19., 1., 0., 0., 3.848, 0.203, 0., 0., "", "", "", "", "", 
  "", "", 11.11, 4.937796*^6, 69.874, 38.7, 13.928, 8.678, 67335.293, 0.2, 
  126.459, 3.28, 23., 25.7, "", 2.96, 82.3}, {"IRL", "Europe", "Ireland", 
  "2020-03-09", 21., 2., 0., 0., 4.253, 0.405, 0., 0., "", "", "", "", "", 
  "", "", 11.11, 4.937796*^6, 69.874, 38.7, 13.928, 8.678, 67335.293, 0.2, 
  126.459, 3.28, 23., 25.7, "", 2.96, 82.3}, {"IRL", "Europe", "Ireland", 
  "2020-03-11", 35., 14., 0., 0., 7.088, 2.835, 0., 0., "", "", "", "", "", 
  "", "", 11.11, 4.937796*^6, 69.874, 38.7, 13.928, 8.678, 67335.293, 0.2, 
  126.459, 3.28, 23., 25.7, "", 2.96, 82.3}, {"IRL", "Europe", "Ireland", 
  "2020-03-12", 43., 8., 1., 1., 8.708, 1.62, 0.203, 0.203, "", "", "", "", 
  "", "", "", 31.48, 4.937796*^6, 69.874, 38.7, 13.928, 8.678, 67335.293, 
  0.2, 126.459, 3.28, 23., 25.7, "", 2.96, 82.3}, 
 {"IRL", "Europe", "Ireland", "2020-03-13", 70., 27., 1., 0., 14.176, 5.468, 
  0.203, 0., "", "", "", "", "", "", "", 42.59, 4.937796*^6, 69.874, 38.7, 
  13.928, 8.678, 67335.293, 0.2, 126.459, 3.28, 23., 25.7, "", 2.96, 82.3}, 
 {"IRL", "Europe", "Ireland", "2020-03-14", 91., 21., 1., 0., 18.429, 4.253, 
  0.203, 0., "", "", "", "", "", "", "", 42.59, 4.937796*^6, 69.874, 38.7, 
  13.928, 8.678, 67335.293, 0.2, 126.459, 3.28, 23., 25.7, "", 2.96, 82.3}, 
 {"IRL", "Europe", "Ireland", "2020-03-15", 129., 38., 2., 1., 26.125, 7.696, 
  0.405, 0.203, "", "", "", "", "", "", "", 48.15, 4.937796*^6, 69.874, 38.7, 
  13.928, 8.678, 67335.293, 0.2, 126.459, 3.28, 23., 25.7, "", 2.96, 82.3}, 
 {"IRL", "Europe", "Ireland", "2020-03-16", 169., 40., 2., 0., 34.226, 8.101, 
  0.405, 0., "", "", "", "", "", "", "", 48.15, 4.937796*^6, 69.874, 38.7, 
  13.928, 8.678, 67335.293, 0.2, 126.459, 3.28, 23., 25.7, "", 2.96, 82.3}, 
 {"IRL", "Europe", "Ireland", "2020-03-17", 223., 54., 2., 0., 45.162, 
  10.936, 0.405, 0., "", "", "", "", "", "", "", 48.15, 4.937796*^6, 69.874, 
  38.7, 13.928, 8.678, 67335.293, 0.2, 126.459, 3.28, 23., 25.7, "", 2.96, 
  82.3}, {"IRL", "Europe", "Ireland", "2020-03-18", 292., 69., 2., 0., 
  59.136, 13.974, 0.405, 0., 6457., "", 1.308, "", "", "", "samples tested", 
  48.15, 4.937796*^6, 69.874, 38.7, 13.928, 8.678, 67335.293, 0.2, 126.459, 
  3.28, 23., 25.7, "", 2.96, 82.3}, {"IRL", "Europe", "Ireland", 
  "2020-03-19", 366., 74., 2., 0., 74.122, 14.986, 0.405, 0., 7403., 946., 
  1.499, 0.192, "", "", "samples tested", 48.15, 4.937796*^6, 69.874, 38.7, 
  13.928, 8.678, 67335.293, 0.2, 126.459, 3.28, 23., 25.7, "", 2.96, 82.3}, 
 {"IRL", "Europe", "Ireland", "2020-03-20", 557., 191., 3., 1., 112.803, 
  38.681, 0.608, 0.203, 8872., 1469., 1.797, 0.298, "", "", "samples tested", 
  48.15, 4.937796*^6, 69.874, 38.7, 13.928, 8.678, 67335.293, 0.2, 126.459, 
  3.28, 23., 25.7, "", 2.96, 82.3}, {"IRL", "Europe", "Ireland", 
  "2020-03-21", 683., 126., 3., 0., 138.321, 25.517, 0.608, 0., 10436., 
  1564., 2.113, 0.317, "", "", "samples tested", 48.15, 4.937796*^6, 69.874, 
  38.7, 13.928, 8.678, 67335.293, 0.2, 126.459, 3.28, 23., 25.7, "", 2.96, 
  82.3}, {"IRL", "Europe", "Ireland", "2020-03-22", 785., 102., 3., 0., 
  158.978, 20.657, 0.608, 0., 11414., 978., 2.312, 0.198, "", "", 
  "samples tested", 48.15, 4.937796*^6, 69.874, 38.7, 13.928, 8.678, 
  67335.293, 0.2, 126.459, 3.28, 23., 25.7, "", 2.96, 82.3}, 
 {"IRL", "Europe", "Ireland", "2020-03-23", 906., 121., 4., 1., 183.483, 
  24.505, 0.81, 0.203, 13995., 2581., 2.834, 0.523, "", "", "samples tested", 
  48.15, 4.937796*^6, 69.874, 38.7, 13.928, 8.678, 67335.293, 0.2, 126.459, 
  3.28, 23., 25.7, "", 2.96, 82.3}, {"IRL", "Europe", "Ireland", 
  "2020-03-24", 1125., 219., 6., 2., 227.834, 44.352, 1.215, 0.405, 15561., 
  1566., 3.151, 0.317, "", "", "samples tested", 48.15, 4.937796*^6, 69.874, 
  38.7, 13.928, 8.678, 67335.293, 0.2, 126.459, 3.28, 23., 25.7, "", 2.96, 
  82.3}, {"IRL", "Europe", "Ireland", "2020-03-25", 1329., 204., 7., 1., 
  269.148, 41.314, 1.418, 0.203, 17336., 1775., 3.511, 0.359, 1554., 0.315, 
  "samples tested", 48.15, 4.937796*^6, 69.874, 38.7, 13.928, 8.678, 
  67335.293, 0.2, 126.459, 3.28, 23., 25.7, "", 2.96, 82.3}, 
 {"IRL", "Europe", "Ireland", "2020-03-26", 1564., 235., 9., 2., 316.741, 
  47.592, 1.823, 0.405, 20712., 3376., 4.195, 0.684, 1901., 0.385, 
  "samples tested", 57.41, 4.937796*^6, 69.874, 38.7, 13.928, 8.678, 
  67335.293, 0.2, 126.459, 3.28, 23., 25.7, "", 2.96, 82.3}, 
 {"IRL", "Europe", "Ireland", "2020-03-27", 1819., 255., 19., 10., 368.383, 
  51.642, 3.848, 2.025, 23653., 2941., 4.79, 0.596, 2112., 0.428, 
  "samples tested", 75.93, 4.937796*^6, 69.874, 38.7, 13.928, 8.678, 
  67335.293, 0.2, 126.459, 3.28, 23., 25.7, "", 2.96, 82.3}, 
 {"IRL", "Europe", "Ireland", "2020-03-28", 2121., 302., 22., 3., 429.544, 
  61.161, 4.455, 0.608, 25859., 2206., 5.237, 0.447, 2203., 0.446, 
  "samples tested", 85.19, 4.937796*^6, 69.874, 38.7, 13.928, 8.678, 
  67335.293, 0.2, 126.459, 3.28, 23., 25.7, "", 2.96, 82.3}, 
 {"IRL", "Europe", "Ireland", "2020-03-29", 2415., 294., 36., 14., 489.085, 
  59.541, 7.291, 2.835, 27475., 1616., 5.564, 0.327, 2294., 0.465, 
  "samples tested", 85.19, 4.937796*^6, 69.874, 38.7, 13.928, 8.678, 
  67335.293, 0.2, 126.459, 3.28, 23., 25.7, "", 2.96, 82.3}, 
 {"IRL", "Europe", "Ireland", "2020-03-30", 2615., 200., 46., 10., 529.589, 
  40.504, 9.316, 2.025, 28872., 1397., 5.847, 0.283, 2125., 0.43, 
  "samples tested", 85.19, 4.937796*^6, 69.874, 38.7, 13.928, 8.678, 
  67335.293, 0.2, 126.459, 3.28, 23., 25.7, "", 2.96, 82.3}, 
 {"IRL", "Europe", "Ireland", "2020-03-31", 2910., 295., 54., 8., 589.332, 
  59.743, 10.936, 1.62, 30800., 1928., 6.238, 0.39, 2177., 0.441, 
  "samples tested", 85.19, 4.937796*^6, 69.874, 38.7, 13.928, 8.678, 
  67335.293, 0.2, 126.459, 3.28, 23., 25.7, "", 2.96, 82.3}, 
 {"IRL", "Europe", "Ireland", "2020-04-01", 3235., 325., 71., 17., 655.151, 
  65.819, 14.379, 3.443, 32809., 2009., 6.644, 0.407, 2210., 0.448, 
  "samples tested", 85.19, 4.937796*^6, 69.874, 38.7, 13.928, 8.678, 
  67335.293, 0.2, 126.459, 3.28, 23., 25.7, "", 2.96, 82.3}, 
 {"IRL", "Europe", "Ireland", "2020-04-02", 3447., 212., 85., 14., 698.085, 
  42.934, 17.214, 2.835, 34784., 1975., 7.044, 0.4, 2010., 0.407, 
  "samples tested", 85.19, 4.937796*^6, 69.874, 38.7, 13.928, 8.678, 
  67335.293, 0.2, 126.459, 3.28, 23., 25.7, "", 2.96, 82.3}, 
 {"IRL", "Europe", "Ireland", "2020-04-03", 3849., 402., 98., 13., 779.498, 
  81.413, 19.847, 2.633, 36641., 1857., 7.421, 0.376, 1855., 0.376, 
  "samples tested", 85.19, 4.937796*^6, 69.874, 38.7, 13.928, 8.678, 
  67335.293, 0.2, 126.459, 3.28, 23., 25.7, "", 2.96, 82.3}, 
 {"IRL", "Europe", "Ireland", "2020-04-04", 4273., 424., 120., 22., 865.366, 
  85.868, 24.302, 4.455, 38490., 1849., 7.795, 0.374, 1804., 0.365, 
  "samples tested", 85.19, 4.937796*^6, 69.874, 38.7, 13.928, 8.678, 
  67335.293, 0.2, 126.459, 3.28, 23., 25.7, "", 2.96, 82.3}, 
 {"IRL", "Europe", "Ireland", "2020-04-05", 4604., 331., 137., 17., 932.4, 
  67.034, 27.745, 3.443, 41321., 2831., 8.368, 0.573, 1978., 0.401, 
  "samples tested", 85.19, 4.937796*^6, 69.874, 38.7, 13.928, 8.678, 
  67335.293, 0.2, 126.459, 3.28, 23., 25.7, "", 2.96, 82.3}, 
 {"IRL", "Europe", "Ireland", "2020-04-06", 5111., 507., 158., 21., 1035.077, 
  102.677, 31.998, 4.253, 47438., 6117., 9.607, 1.239, 2652., 0.537, 
  "samples tested", 90.74, 4.937796*^6, 69.874, 38.7, 13.928, 8.678, 
  67335.293, 0.2, 126.459, 3.28, 23., 25.7, "", 2.96, 82.3}, 
 {"IRL", "Europe", "Ireland", "2020-04-07", 5364., 253., 174., 16., 1086.315, 
  51.237, 35.238, 3.24, 49291., 1853., 9.982, 0.375, 2642., 0.535, 
  "samples tested", 90.74, 4.937796*^6, 69.874, 38.7, 13.928, 8.678, 
  67335.293, 0.2, 126.459, 3.28, 23., 25.7, "", 2.96, 82.3}, 
 {"IRL", "Europe", "Ireland", "2020-04-08", 5709., 345., 210., 36., 1156.184, 
  69.869, 42.529, 7.291, 53019., 3728., 10.737, 0.755, 2887., 0.585, 
  "samples tested", 90.74, 4.937796*^6, 69.874, 38.7, 13.928, 8.678, 
  67335.293, 0.2, 126.459, 3.28, 23., 25.7, "", 2.96, 82.3}, 
 {"IRL", "Europe", "Ireland", "2020-04-09", 6224., 515., 235., 25., 1260.481, 
  104.298, 47.592, 5.063, 58506., 5487., 11.849, 1.111, 3389., 0.686, 
  "samples tested", 90.74, 4.937796*^6, 69.874, 38.7, 13.928, 8.678, 
  67335.293, 0.2, 126.459, 3.28, 23., 25.7, "", 2.96, 82.3}, 
 {"IRL", "Europe", "Ireland", "2020-04-10", 7393., 1169., 263., 28., 
  1497.227, 236.745, 53.263, 5.671, 65465., 6959., 13.258, 1.409, 4118., 
  0.834, "samples tested", 90.74, 4.937796*^6, 69.874, 38.7, 13.928, 8.678, 
  67335.293, 0.2, 126.459, 3.28, 23., 25.7, "", 2.96, 82.3}, 
 {"IRL", "Europe", "Ireland", "2020-04-11", 8089., 696., 287., 24., 1638.18, 
  140.954, 58.123, 4.86, 72455., 6990., 14.674, 1.416, 4852., 0.983, 
  "samples tested", 90.74, 4.937796*^6, 69.874, 38.7, 13.928, 8.678, 
  67335.293, 0.2, 126.459, 3.28, 23., 25.7, "", 2.96, 82.3}, 
 {"IRL", "Europe", "Ireland", "2020-04-12", 8928., 839., 320., 33., 1808.094, 
  169.914, 64.806, 6.683, 78177., 5722., 15.832, 1.159, 5265., 1.066, 
  "samples tested", 90.74, 4.937796*^6, 69.874, 38.7, 13.928, 8.678, 
  67335.293, 0.2, 126.459, 3.28, 23., 25.7, "", 2.96, 82.3}, 
 {"IRL", "Europe", "Ireland", "2020-04-13", 9655., 727., 334., 14., 1955.326, 
  147.232, 67.642, 2.835, 86604., 8427., 17.539, 1.707, 5595., 1.133, 
  "samples tested", 90.74, 4.937796*^6, 69.874, 38.7, 13.928, 8.678, 
  67335.293, 0.2, 126.459, 3.28, 23., 25.7, "", 2.96, 82.3}, 
 {"IRL", "Europe", "Ireland", "2020-04-14", 10647., 992., 365., 31., 
  2156.225, 200.899, 73.92, 6.278, 90879., 4275., 18.405, 0.866, 5941., 
  1.203, "samples tested", 90.74, 4.937796*^6, 69.874, 38.7, 13.928, 8.678, 
  67335.293, 0.2, 126.459, 3.28, 23., 25.7, "", 2.96, 82.3}, 
 {"IRL", "Europe", "Ireland", "2020-04-15", 11479., 832., 406., 41., 
  2324.721, 168.496, 82.223, 8.303, 93915., 3036., 19.02, 0.615, 5842., 
  1.183, "samples tested", 90.74, 4.937796*^6, 69.874, 38.7, 13.928, 8.678, 
  67335.293, 0.2, 126.459, 3.28, 23., 25.7, "", 2.96, 82.3}, 
 {"IRL", "Europe", "Ireland", "2020-04-16", 12547., 1068., 444., 38., 
  2541.012, 216.291, 89.919, 7.696, 97559., 3644., 19.758, 0.738, 5579., 
  1.13, "samples tested", 90.74, 4.937796*^6, 69.874, 38.7, 13.928, 8.678, 
  67335.293, 0.2, 126.459, 3.28, 23., 25.7, "", 2.96, 82.3}, 
 {"IRL", "Europe", "Ireland", "2020-04-17", 13271., 724., 486., 42., 
  2687.636, 146.624, 98.424, 8.506, 101914., 4355., 20.64, 0.882, 5207., 
  1.055, "samples tested", 90.74, 4.937796*^6, 69.874, 38.7, 13.928, 8.678, 
  67335.293, 0.2, 126.459, 3.28, 23., 25.7, "", 2.96, 82.3}, 
 {"IRL", "Europe", "Ireland", "2020-04-18", 13980., 709., 530., 44., 
  2831.223, 143.586, 107.335, 8.911, 104123., 2209., 21.087, 0.447, 4524., 
  0.916, "samples tested", 90.74, 4.937796*^6, 69.874, 38.7, 13.928, 8.678, 
  67335.293, 0.2, 126.459, 3.28, 23., 25.7, "", 2.96, 82.3}, 
 {"IRL", "Europe", "Ireland", "2020-04-19", 14758., 778., 571., 41., 
  2988.783, 157.56, 115.639, 8.303, 106436., 2313., 21.555, 0.468, 4037., 
  0.818, "samples tested", 90.74, 4.937796*^6, 69.874, 38.7, 13.928, 8.678, 
  67335.293, 0.2, 126.459, 3.28, 23., 25.7, "", 2.96, 82.3}, 
 {"IRL", "Europe", "Ireland", "2020-04-20", 15251., 493., 610., 39., 
  3088.625, 99.842, 123.537, 7.898, 108062., 1626., 21.885, 0.329, 3065., 
  0.621, "samples tested", 90.74, 4.937796*^6, 69.874, 38.7, 13.928, 8.678, 
  67335.293, 0.2, 126.459, 3.28, 23., 25.7, "", 2.96, 82.3}, 
 {"IRL", "Europe", "Ireland", "2020-04-21", 15652., 401., 687., 77., 
  3169.835, 81.21, 139.131, 15.594, 111819., 3757., 22.646, 0.761, 2991., 
  0.606, "samples tested", 90.74, 4.937796*^6, 69.874, 38.7, 13.928, 8.678, 
  67335.293, 0.2, 126.459, 3.28, 23., 25.7, "", 2.96, 82.3}, 
 {"IRL", "Europe", "Ireland", "2020-04-22", 16040., 388., 730., 43., 
  3248.413, 78.578, 147.839, 8.708, 117182., 5363., 23.732, 1.086, 3324., 
  0.673, "samples tested", 90.74, 4.937796*^6, 69.874, 38.7, 13.928, 8.678, 
  67335.293, 0.2, 126.459, 3.28, 23., 25.7, "", 2.96, 82.3}, 
 {"IRL", "Europe", "Ireland", "2020-04-23", 16671., 631., 769., 39., 
  3376.203, 127.79, 155.737, 7.898, 122053., 4871., 24.718, 0.986, 3499., 
  0.709, "samples tested", 90.74, 4.937796*^6, 69.874, 38.7, 13.928, 8.678, 
  67335.293, 0.2, 126.459, 3.28, 23., 25.7, "", 2.96, 82.3}, 
 {"IRL", "Europe", "Ireland", "2020-04-24", 17607., 936., 794., 25., 
  3565.761, 189.558, 160.8, 5.063, 127633., 5580., 25.848, 1.13, 3674., 
  0.744, "samples tested", 90.74, 4.937796*^6, 69.874, 38.7, 13.928, 8.678, 
  67335.293, 0.2, 126.459, 3.28, 23., 25.7, "", 2.96, 82.3}, 
 {"IRL", "Europe", "Ireland", "2020-04-25", 18184., 577., 829., 35., 
  3682.615, 116.854, 167.889, 7.088, 133265., 5632., 26.989, 1.141, 4163., 
  0.843, "samples tested", 90.74, 4.937796*^6, 69.874, 38.7, 13.928, 8.678, 
  67335.293, 0.2, 126.459, 3.28, 23., 25.7, "", 2.96, 82.3}, 
 {"IRL", "Europe", "Ireland", "2020-04-26", 18561., 377., 1063., 234., 
  3758.965, 76.35, 215.278, 47.39, 141863., 8598., 28.73, 1.741, 5061., 
  1.025, "samples tested", 90.74, 4.937796*^6, 69.874, 38.7, 13.928, 8.678, 
  67335.293, 0.2, 126.459, 3.28, 23., 25.7, "", 2.96, 82.3}, 
 {"IRL", "Europe", "Ireland", "2020-04-27", 19262., 701., 1087., 24., 
  3900.931, 141.966, 220.139, 4.86, 146963., 5100., 29.763, 1.033, 5557., 
  1.125, "samples tested", 90.74, 4.937796*^6, 69.874, 38.7, 13.928, 8.678, 
  67335.293, 0.2, 126.459, 3.28, 23., 25.7, "", 2.96, 82.3}, 
 {"IRL", "Europe", "Ireland", "2020-04-28", 19648., 386., 1102., 15., 
  3979.103, 78.173, 223.176, 3.038, 153269., 6306., 31.04, 1.277, 5921., 
  1.199, "samples tested", 90.74, 4.937796*^6, 69.874, 38.7, 13.928, 8.678, 
  67335.293, 0.2, 126.459, 3.28, 23., 25.7, "", 2.96, 82.3}, 
 {"IRL", "Europe", "Ireland", "2020-04-29", 19877., 229., 1159., 57., 
  4025.48, 46.377, 234.72, 11.544, 161428., 8159., 32.692, 1.652, 6321., 
  1.28, "samples tested", 90.74, 4.937796*^6, 69.874, 38.7, 13.928, 8.678, 
  67335.293, 0.2, 126.459, 3.28, 23., 25.7, "", 2.96, 82.3}, 
 {"IRL", "Europe", "Ireland", "2020-04-30", 20253., 376., 1190., 31., 
  4101.628, 76.147, 240.998, 6.278, 169646., 8218., 34.357, 1.664, 6799., 
  1.377, "samples tested", 90.74, 4.937796*^6, 69.874, 38.7, 13.928, 8.678, 
  67335.293, 0.2, 126.459, 3.28, 23., 25.7, "", 2.96, 82.3}, 
 {"IRL", "Europe", "Ireland", "2020-05-01", 20612., 359., 1232., 42., 
  4174.332, 72.705, 249.504, 8.506, 177097., 7451., 35.866, 1.509, 7066., 
  1.431, "samples tested", 90.74, 4.937796*^6, 69.874, 38.7, 13.928, 8.678, 
  67335.293, 0.2, 126.459, 3.28, 23., 25.7, "", 2.96, 82.3}, 
 {"IRL", "Europe", "Ireland", "2020-05-02", 20833., 221., 1265., 33., 
  4219.089, 44.757, 256.187, 6.683, 189173., 12076., 38.311, 2.446, 7987., 
  1.618, "samples tested", 90.74, 4.937796*^6, 69.874, 38.7, 13.928, 8.678, 
  67335.293, 0.2, 126.459, 3.28, 23., 25.7, "", 2.96, 82.3}, 
 {"IRL", "Europe", "Ireland", "2020-05-03", 21176., 343., 1265., 0., 
  4288.553, 69.464, 256.187, 0., 198972., 9799., 40.296, 1.984, 8158., 1.652, 
  "samples tested", 90.74, 4.937796*^6, 69.874, 38.7, 13.928, 8.678, 
  67335.293, 0.2, 126.459, 3.28, 23., 25.7, "", 2.96, 82.3}, 
 {"IRL", "Europe", "Ireland", "2020-05-04", 21506., 330., 1303., 38., 
  4355.384, 66.831, 263.883, 7.696, 207589., 8617., 42.041, 1.745, 8661., 
  1.754, "samples tested", 90.74, 4.937796*^6, 69.874, 38.7, 13.928, 8.678, 
  67335.293, 0.2, 126.459, 3.28, 23., 25.7, "", 2.96, 82.3}, 
 {"IRL", "Europe", "Ireland", "2020-05-05", 21722., 216., 1319., 16., 
  4399.129, 43.744, 267.123, 3.24, 215101., 7512., 43.562, 1.521, 8833., 
  1.789, "samples tested", 90.74, 4.937796*^6, 69.874, 38.7, 13.928, 8.678, 
  67335.293, 0.2, 126.459, 3.28, 23., 25.7, "", 2.96, 82.3}, 
 {"IRL", "Europe", "Ireland", "2020-05-06", 21983., 261., 1339., 20., 
  4451.986, 52.858, 271.174, 4.05, 222916., 7815., 45.145, 1.583, 8784., 
  1.779, "samples tested", 90.74, 4.937796*^6, 69.874, 38.7, 13.928, 8.678, 
  67335.293, 0.2, 126.459, 3.28, 23., 25.7, "", 2.96, 82.3}, 
 {"IRL", "Europe", "Ireland", "2020-05-07", 22248., 265., 1375., 36., 
  4505.654, 53.668, 278.464, 7.291, 228619., 5703., 46.3, 1.155, 8425., 
  1.706, "samples tested", 90.74, 4.937796*^6, 69.874, 38.7, 13.928, 8.678, 
  67335.293, 0.2, 126.459, 3.28, 23., 25.7, "", 2.96, 82.3}, 
 {"IRL", "Europe", "Ireland", "2020-05-08", 22385., 137., 1403., 28., 
  4533.399, 27.745, 284.135, 5.671, 233592., 4973., 47.307, 1.007, 8071., 
  1.635, "samples tested", 90.74, 4.937796*^6, 69.874, 38.7, 13.928, 8.678, 
  67335.293, 0.2, 126.459, 3.28, 23., 25.7, "", 2.96, 82.3}, 
 {"IRL", "Europe", "Ireland", "2020-05-09", 22541., 156., 1429., 26., 
  4564.992, 31.593, 289.4, 5.266, 241249., 7657., 48.858, 1.551, 7439., 
  1.507, "samples tested", 90.74, 4.937796*^6, 69.874, 38.7, 13.928, 8.678, 
  67335.293, 0.2, 126.459, 3.28, 23., 25.7, "", 2.96, 82.3}, 
 {"IRL", "Europe", "Ireland", "2020-05-10", 22760., 219., 1446., 17., 
  4609.344, 44.352, 292.843, 3.443, 247756., 6507., 50.175, 1.318, 6969., 
  1.411, "samples tested", 90.74, 4.937796*^6, 69.874, 38.7, 13.928, 8.678, 
  67335.293, 0.2, 126.459, 3.28, 23., 25.7, "", 2.96, 82.3}, 
 {"IRL", "Europe", "Ireland", "2020-05-11", 22996., 236., 1458., 12., 
  4657.139, 47.795, 295.273, 2.43, 253130., 5374., 51.264, 1.088, 6506., 
  1.318, "samples tested", 90.74, 4.937796*^6, 69.874, 38.7, 13.928, 8.678, 
  67335.293, 0.2, 126.459, 3.28, 23., 25.7, "", 2.96, 82.3}, 
 {"IRL", "Europe", "Ireland", "2020-05-12", 23135., 139., 1467., 9., 
  4685.289, 28.15, 297.096, 1.823, 259268., 6138., 52.507, 1.243, 6310., 
  1.278, "samples tested", 90.74, 4.937796*^6, 69.874, 38.7, 13.928, 8.678, 
  67335.293, 0.2, 126.459, 3.28, 23., 25.7, "", 2.96, 82.3}, 
 {"IRL", "Europe", "Ireland", "2020-05-13", 23242., 107., 1488., 21., 
  4706.958, 21.67, 301.349, 4.253, 263942., 4674., 53.453, 0.947, 5861., 
  1.187, "samples tested", 90.74, 4.937796*^6, 69.874, 38.7, 13.928, 8.678, 
  67335.293, 0.2, 126.459, 3.28, 23., 25.7, "", 2.96, 82.3}, 
 {"IRL", "Europe", "Ireland", "2020-05-14", 23401., 159., 1497., 9., 
  4739.159, 32.201, 303.172, 1.823, 270152., 6210., 54.711, 1.258, 5933., 
  1.202, "samples tested", 90.74, 4.937796*^6, 69.874, 38.7, 13.928, 8.678, 
  67335.293, 0.2, 126.459, 3.28, 23., 25.7, "", 2.96, 82.3}, 
 {"IRL", "Europe", "Ireland", "2020-05-15", 23827., 426., 1506., 9., 
  4825.432, 86.273, 304.994, 1.823, 275851., 5699., 55.865, 1.154, 6037., 
  1.223, "samples tested", 90.74, 4.937796*^6, 69.874, 38.7, 13.928, 8.678, 
  67335.293, 0.2, 126.459, 3.28, 23., 25.7, "", 2.96, 82.3}, 
 {"IRL", "Europe", "Ireland", "2020-05-16", 23956., 129., 1518., 12., 
  4851.557, 26.125, 307.425, 2.43, 282185., 6334., 57.148, 1.283, 5848., 
  1.184, "samples tested", 90.74, 4.937796*^6, 69.874, 38.7, 13.928, 8.678, 
  67335.293, 0.2, 126.459, 3.28, 23., 25.7, "", 2.96, 82.3}, 
 {"IRL", "Europe", "Ireland", "2020-05-17", 24048., 92., 1533., 15., 
  4870.189, 18.632, 310.462, 3.038, 288634., 6449., 58.454, 1.306, 5840., 
  1.183, "samples tested", 90.74, 4.937796*^6, 69.874, 38.7, 13.928, 8.678, 
  67335.293, 0.2, 126.459, 3.28, 23., 25.7, "", 2.96, 82.3}, 
 {"IRL", "Europe", "Ireland", "2020-05-18", 24112., 64., 1543., 10., 4883.15, 
  12.961, 312.488, 2.025, 292598., 3964., 59.257, 0.803, 5638., 1.142, 
  "samples tested", 83.33, 4.937796*^6, 69.874, 38.7, 13.928, 8.678, 
  67335.293, 0.2, 126.459, 3.28, 23., 25.7, "", 2.96, 82.3}, 
 {"IRL", "Europe", "Ireland", "2020-05-19", 24200., 88., 1547., 4., 4900.972, 
  17.822, 313.298, 0.81, 295876., 3278., 59.921, 0.664, 5230., 1.059, 
  "samples tested", 83.33, 4.937796*^6, 69.874, 38.7, 13.928, 8.678, 
  67335.293, 0.2, 126.459, 3.28, 23., 25.7, "", 2.96, 82.3}, 
 {"IRL", "Europe", "Ireland", "2020-05-20", 24251., 51., 1561., 14., 
  4911.301, 10.328, 316.133, 2.835, 300640., 4764., 60.885, 0.965, 5243., 
  1.062, "samples tested", 83.33, 4.937796*^6, 69.874, 38.7, 13.928, 8.678, 
  67335.293, 0.2, 126.459, 3.28, 23., 25.7, "", 2.96, 82.3}, 
 {"IRL", "Europe", "Ireland", "2020-05-21", 24315., 64., 1571., 10., 
  4924.262, 12.961, 318.158, 2.025, 305914., 5274., 61.954, 1.068, 5109., 
  1.035, "samples tested", 83.33, 4.937796*^6, 69.874, 38.7, 13.928, 8.678, 
  67335.293, 0.2, 126.459, 3.28, 23., 25.7, "", 2.96, 82.3}, 
 {"IRL", "Europe", "Ireland", "2020-05-22", 24391., 76., 1583., 12., 
  4939.653, 15.391, 320.588, 2.43, 311287., 5373., 63.042, 1.088, 5062., 
  1.025, "samples tested", 83.33, 4.937796*^6, 69.874, 38.7, 13.928, 8.678, 
  67335.293, 0.2, 126.459, 3.28, 23., 25.7, "", 2.96, 82.3}, 
 {"IRL", "Europe", "Ireland", "2020-05-23", 24506., 115., 1592., 9., 
  4962.943, 23.29, 322.411, 1.823, 315563., 4276., 63.908, 0.866, 4768., 
  0.966, "samples tested", 83.33, 4.937796*^6, 69.874, 38.7, 13.928, 8.678, 
  67335.293, 0.2, 126.459, 3.28, 23., 25.7, "", 2.96, 82.3}, 
 {"IRL", "Europe", "Ireland", "2020-05-24", 24582., 76., 1604., 12., 
  4978.334, 15.391, 324.841, 2.43, 319072., 3509., 64.618, 0.711, 4348., 
  0.881, "samples tested", 83.33, 4.937796*^6, 69.874, 38.7, 13.928, 8.678, 
  67335.293, 0.2, 126.459, 3.28, 23., 25.7, "", 2.96, 82.3}, 
 {"IRL", "Europe", "Ireland", "2020-05-25", 24639., 57., 1606., 2., 4989.878, 
  11.544, 325.246, 0.405, 322601., 3529., 65.333, 0.715, 4286., 0.868, 
  "samples tested", 83.33, 4.937796*^6, 69.874, 38.7, 13.928, 8.678, 
  67335.293, 0.2, 126.459, 3.28, 23., 25.7, "", 2.96, 82.3}, 
 {"IRL", "Europe", "Ireland", "2020-05-26", 24698., 59., 1606., 0., 5001.827, 
  11.949, 325.246, 0., 326116., 3515., 66.045, 0.712, 4320., 0.875, 
  "samples tested", 83.33, 4.937796*^6, 69.874, 38.7, 13.928, 8.678, 
  67335.293, 0.2, 126.459, 3.28, 23., 25.7, "", 2.96, 82.3}, 
 {"IRL", "Europe", "Ireland", "2020-05-27", 24735., 37., 1615., 9., 5009.32, 
  7.493, 327.069, 1.823, 329553., 3437., 66.741, 0.696, 4130., 0.836, 
  "samples tested", 83.33, 4.937796*^6, 69.874, 38.7, 13.928, 8.678, 
  67335.293, 0.2, 126.459, 3.28, 23., 25.7, "", 2.96, 82.3}, 
 {"IRL", "Europe", "Ireland", "2020-05-28", 24803., 68., 1631., 16., 
  5023.091, 13.771, 330.309, 3.24, 333364., 3811., 67.513, 0.772, 3921., 
  0.794, "samples tested", 83.33, 4.937796*^6, 69.874, 38.7, 13.928, 8.678, 
  67335.293, 0.2, 126.459, 3.28, 23., 25.7, "", 2.96, 82.3}, 
 {"IRL", "Europe", "Ireland", "2020-05-29", 24841., 38., 1639., 8., 5030.787, 
  7.696, 331.929, 1.62, 337728., 4364., 68.397, 0.884, 3777., 0.765, 
  "samples tested", 83.33, 4.937796*^6, 69.874, 38.7, 13.928, 8.678, 
  67335.293, 0.2, 126.459, 3.28, 23., 25.7, "", 2.96, 82.3}, 
 {"IRL", "Europe", "Ireland", "2020-05-30", 24876., 35., 1645., 6., 5037.875, 
  7.088, 333.145, 1.215, 341151., 3423., 69.09, 0.693, 3655., 0.74, 
  "samples tested", 83.33, 4.937796*^6, 69.874, 38.7, 13.928, 8.678, 
  67335.293, 0.2, 126.459, 3.28, 23., 25.7, "", 2.96, 82.3}, 
 {"IRL", "Europe", "Ireland", "2020-05-31", 24929., 53., 1650., 5., 5048.609, 
  10.734, 334.157, 1.013, 344625., 3474., 69.793, 0.704, 3650., 0.739, 
  "samples tested", 83.33, 4.937796*^6, 69.874, 38.7, 13.928, 8.678, 
  67335.293, 0.2, 126.459, 3.28, 23., 25.7, "", 2.96, 82.3}, 
 {"IRL", "Europe", "Ireland", "2020-06-01", 24990., 61., 1650., 0., 5060.962, 
  12.354, 334.157, 0., 346910., 2285., 70.256, 0.463, 3473., 0.703, 
  "samples tested", 83.33, 4.937796*^6, 69.874, 38.7, 13.928, 8.678, 
  67335.293, 0.2, 126.459, 3.28, 23., 25.7, "", 2.96, 82.3}, 
 {"IRL", "Europe", "Ireland", "2020-06-02", 25062., 72., 1650., 0., 5075.544, 
  14.581, 334.157, 0., 348737., 1827., 70.626, 0.37, 3232., 0.655, 
  "samples tested", 83.33, 4.937796*^6, 69.874, 38.7, 13.928, 8.678, 
  67335.293, 0.2, 126.459, 3.28, 23., 25.7, "", 2.96, 82.3}, 
 {"IRL", "Europe", "Ireland", "2020-06-03", 25066., 4., 1658., 8., 5076.354, 
  0.81, 335.777, 1.62, 351223., 2486., 71.13, 0.503, 3096., 0.627, 
  "samples tested", 83.33, 4.937796*^6, 69.874, 38.7, 13.928, 8.678, 
  67335.293, 0.2, 126.459, 3.28, 23., 25.7, "", 2.96, 82.3}, 
 {"IRL", "Europe", "Ireland", "2020-06-04", 25111., 45., 1659., 1., 5085.467, 
  9.113, 335.98, 0.203, 354322., 3099., 71.757, 0.628, 2994., 0.606, 
  "samples tested", 83.33, 4.937796*^6, 69.874, 38.7, 13.928, 8.678, 
  67335.293, 0.2, 126.459, 3.28, 23., 25.7, "", 2.96, 82.3}, 
 {"IRL", "Europe", "Ireland", "2020-06-05", 25142., 31., 1664., 5., 5091.745, 
  6.278, 336.992, 1.013, 357556., 3234., 72.412, 0.655, 2833., 0.574, 
  "samples tested", 72.22, 4.937796*^6, 69.874, 38.7, 13.928, 8.678, 
  67335.293, 0.2, 126.459, 3.28, 23., 25.7, "", 2.96, 82.3}, 
 {"IRL", "Europe", "Ireland", "2020-06-06", 25163., 21., 1670., 6., 5095.998, 
  4.253, 338.208, 1.215, 360662., 3106., 73.041, 0.629, 2787., 0.564, 
  "samples tested", 72.22, 4.937796*^6, 69.874, 38.7, 13.928, 8.678, 
  67335.293, 0.2, 126.459, 3.28, 23., 25.7, "", 2.96, 82.3}, 
 {"IRL", "Europe", "Ireland", "2020-06-07", 25183., 20., 1670., 0., 5100.049, 
  4.05, 338.208, 0., 363490., 2828., 73.614, 0.573, 2695., 0.546, 
  "samples tested", 72.22, 4.937796*^6, 69.874, 38.7, 13.928, 8.678, 
  67335.293, 0.2, 126.459, 3.28, 23., 25.7, "", 2.96, 82.3}, 
 {"IRL", "Europe", "Ireland", "2020-06-08", 25201., 18., 1679., 9., 5103.694, 
  3.645, 340.03, 1.823, 365450., 1960., 74.011, 0.397, 2649., 0.536, 
  "samples tested", 72.22, 4.937796*^6, 69.874, 38.7, 13.928, 8.678, 
  67335.293, 0.2, 126.459, 3.28, 23., 25.7, "", 2.96, 82.3}, 
 {"IRL", "Europe", "Ireland", "2020-06-09", 25207., 6., 1683., 4., 5104.909, 
  1.215, 340.84, 0.81, 367805., 2355., 74.488, 0.477, 2724., 0.552, 
  "samples tested", 72.22, 4.937796*^6, 69.874, 38.7, 13.928, 8.678, 
  67335.293, 0.2, 126.459, 3.28, 23., 25.7, "", 2.96, 82.3}, 
 {"IRL", "Europe", "Ireland", "2020-06-10", 25215., 8., 1691., 8., 5106.529, 
  1.62, 342.46, 1.62, 370297., 2492., 74.992, 0.505, 2725., 0.552, 
  "samples tested", 72.22, 4.937796*^6, 69.874, 38.7, 13.928, 8.678, 
  67335.293, 0.2, 126.459, 3.28, 23., 25.7, "", 2.96, 82.3}, 
 {"IRL", "Europe", "Ireland", "2020-06-11", 25231., 16., 1695., 4., 5109.77, 
  3.24, 343.271, 0.81, 374537., 4240., 75.851, 0.859, 2888., 0.585, 
  "samples tested", 72.22, 4.937796*^6, 69.874, 38.7, 13.928, 8.678, 
  67335.293, 0.2, 126.459, 3.28, 23., 25.7, "", 2.96, 82.3}, 
 {"IRL", "Europe", "Ireland", "2020-06-12", 25238., 7., 1703., 8., 5111.187, 
  1.418, 344.891, 1.62, 377546., 3009., 76.46, 0.609, 2856., 0.578, 
  "samples tested", 72.22, 4.937796*^6, 69.874, 38.7, 13.928, 8.678, 
  67335.293, 0.2, 126.459, 3.28, 23., 25.7, "", 2.96, 82.3}, 
 {"IRL", "Europe", "Ireland", "2020-06-13", 25250., 12., 1705., 2., 5113.617, 
  2.43, 345.296, 0.405, 380258., 2712., 77.01, 0.549, 2799., 0.567, 
  "samples tested", 72.22, 4.937796*^6, 69.874, 38.7, 13.928, 8.678, 
  67335.293, 0.2, 126.459, 3.28, 23., 25.7, "", 2.96, 82.3}, 
 {"IRL", "Europe", "Ireland", "2020-06-14", 25295., 45., 1705., 0., 5122.731, 
  9.113, 345.296, 0., 382770., 2512., 77.518, 0.509, 2754., 0.558, 
  "samples tested", 72.22, 4.937796*^6, 69.874, 38.7, 13.928, 8.678, 
  67335.293, 0.2, 126.459, 3.28, 23., 25.7, "", 2.96, 82.3}, 
 {"IRL", "Europe", "Ireland", "2020-06-15", 25303., 8., 1706., 1., 5124.351, 
  1.62, 345.498, 0.203, 384484., 1714., 77.866, 0.347, 2719., 0.551, 
  "samples tested", 72.22, 4.937796*^6, 69.874, 38.7, 13.928, 8.678, 
  67335.293, 0.2, 126.459, 3.28, 23., 25.7, "", 2.96, 82.3}, 
 {"IRL", "Europe", "Ireland", "2020-06-16", 25321., 18., 1706., 0., 5127.996, 
  3.645, 345.498, 0., 386596., 2112., 78.293, 0.428, 2684., 0.544, 
  "samples tested", 72.22, 4.937796*^6, 69.874, 38.7, 13.928, 8.678, 
  67335.293, 0.2, 126.459, 3.28, 23., 25.7, "", 2.96, 82.3}, 
 {"IRL", "Europe", "Ireland", "2020-06-17", 25334., 13., 1709., 3., 5130.629, 
  2.633, 346.106, 0.608, 390016., 3420., 78.986, 0.693, 2817., 0.57, 
  "samples tested", 72.22, 4.937796*^6, 69.874, 38.7, 13.928, 8.678, 
  67335.293, 0.2, 126.459, 3.28, 23., 25.7, "", 2.96, 82.3}, 
 {"IRL", "Europe", "Ireland", "2020-06-18", 25341., 7., 1710., 1., 5132.047, 
  1.418, 346.308, 0.203, 393375., 3359., 79.666, 0.68, 2691., 0.545, 
  "samples tested", 72.22, 4.937796*^6, 69.874, 38.7, 13.928, 8.678, 
  67335.293, 0.2, 126.459, 3.28, 23., 25.7, "", 2.96, 82.3}, 
 {"IRL", "Europe", "Ireland", "2020-06-19", 25355., 14., 1714., 4., 5134.882, 
  2.835, 347.118, 0.81, 396536., 3161., 80.306, 0.64, 2713., 0.549, 
  "samples tested", 72.22, 4.937796*^6, 69.874, 38.7, 13.928, 8.678, 
  67335.293, 0.2, 126.459, 3.28, 23., 25.7, "", 2.96, 82.3}, 
 {"IRL", "Europe", "Ireland", "2020-06-20", 25368., 13., 1714., 0., 5137.515, 
  2.633, 347.118, 0., 399260., 2724., 80.858, 0.552, 2715., 0.55, 
  "samples tested", 72.22, 4.937796*^6, 69.874, 38.7, 13.928, 8.678, 
  67335.293, 0.2, 126.459, 3.28, 23., 25.7, "", 2.96, 82.3}, 
 {"IRL", "Europe", "Ireland", "2020-06-21", 25374., 6., 1715., 1., 5138.73, 
  1.215, 347.321, 0.203, 401419., 2159., 81.295, 0.437, 2664., 0.54, 
  "samples tested", 72.22, 4.937796*^6, 69.874, 38.7, 13.928, 8.678, 
  67335.293, 0.2, 126.459, 3.28, 23., 25.7, "", 2.96, 82.3}, 
 {"IRL", "Europe", "Ireland", "2020-06-22", 25379., 5., 1715., 0., 5139.743, 
  1.013, 347.321, 0., 402917., 1498., 81.599, 0.303, 2633., 0.533, 
  "samples tested", 72.22, 4.937796*^6, 69.874, 38.7, 13.928, 8.678, 
  67335.293, 0.2, 126.459, 3.28, 23., 25.7, "", 2.96, 82.3}, 
 {"IRL", "Europe", "Ireland", "2020-06-23", 25383., 4., 1717., 2., 5140.553, 
  0.81, 347.726, 0.405, 405033., 2116., 82.027, 0.429, 2634., 0.533, 
  "samples tested", 72.22, 4.937796*^6, 69.874, 38.7, 13.928, 8.678, 
  67335.293, 0.2, 126.459, 3.28, 23., 25.7, "", 2.96, 82.3}, 
 {"IRL", "Europe", "Ireland", "2020-06-24", 25391., 8., 1720., 3., 5142.173, 
  1.62, 348.334, 0.608, 408285., 3252., 82.686, 0.659, 2610., 0.529, 
  "samples tested", 72.22, 4.937796*^6, 69.874, 38.7, 13.928, 8.678, 
  67335.293, 0.2, 126.459, 3.28, 23., 25.7, "", 2.96, 82.3}, 
 {"IRL", "Europe", "Ireland", "2020-06-25", 25396., 5., 1726., 6., 5143.185, 
  1.013, 349.549, 1.215, 411268., 2983., 83.29, 0.604, 2556., 0.518, 
  "samples tested", 72.22, 4.937796*^6, 69.874, 38.7, 13.928, 8.678, 
  67335.293, 0.2, 126.459, 3.28, 23., 25.7, "", 2.96, 82.3}, 
 {"IRL", "Europe", "Ireland", "2020-06-26", 25405., 9., 1727., 1., 5145.008, 
  1.823, 349.751, 0.203, 414957., 3689., 84.037, 0.747, 2632., 0.533, 
  "samples tested", "", 4.937796*^6, 69.874, 38.7, 13.928, 8.678, 67335.293, 
  0.2, 126.459, 3.28, 23., 25.7, "", 2.96, 82.3}, 
 {"IRL", "Europe", "Ireland", "2020-06-27", 25414., 9., 1730., 3., 5146.831, 
  1.823, 350.359, 0.608, 418964., 4007., 84.848, 0.811, 2815., 0.57, 
  "samples tested", "", 4.937796*^6, 69.874, 38.7, 13.928, 8.678, 67335.293, 
  0.2, 126.459, 3.28, 23., 25.7, "", 2.96, 82.3}, 
 {"IRL", "Europe", "Ireland", "2020-06-28", 25437., 23., 1734., 4., 5151.489, 
  4.658, 351.169, 0.81, 421688., 2724., 85.4, 0.552, 2896., 0.586, 
  "samples tested", "", 4.937796*^6, 69.874, 38.7, 13.928, 8.678, 67335.293, 
  0.2, 126.459, 3.28, 23., 25.7, "", 2.96, 82.3}, 
 {"IRL", "Europe", "Ireland", "2020-06-29", 25439., 2., 1735., 1., 5151.894, 
  0.405, 351.371, 0.203, 425028., 3340., 86.076, 0.676, 3159., 0.64, 
  "samples tested", "", 4.937796*^6, 69.874, 38.7, 13.928, 8.678, 67335.293, 
  0.2, 126.459, 3.28, 23., 25.7, "", 2.96, 82.3}, 
 {"IRL", "Europe", "Ireland", "2020-06-30", 25462., 23., 1735., 0., 5156.552, 
  4.658, 351.371, 0., 429619., 4591., 87.006, 0.93, 3512., 0.711, 
  "samples tested", "", 4.937796*^6, 69.874, 38.7, 13.928, 8.678, 67335.293, 
  0.2, 126.459, 3.28, 23., 25.7, "", 2.96, 82.3}, 
 {"IRL", "Europe", "Ireland", "2020-07-01", 25473., 11., 1736., 1., 5158.779, 
  2.228, 351.574, 0.203, 434170., 4551., 87.928, 0.922, 3698., 0.749, 
  "samples tested", "", 4.937796*^6, 69.874, 38.7, 13.928, 8.678, 67335.293, 
  0.2, 126.459, 3.28, 23., 25.7, "", 2.96, 82.3}, 
 {"IRL", "Europe", "Ireland", "2020-07-02", 25477., 4., 1738., 2., 5159.589, 
  0.81, 351.979, 0.405, 437962., 3792., 88.696, 0.768, 3813., 0.772, 
  "samples tested", "", 4.937796*^6, 69.874, 38.7, 13.928, 8.678, 67335.293, 
  0.2, 126.459, 3.28, 23., 25.7, "", 2.96, 82.3}, 
 {"IRL", "Europe", "Ireland", "2020-07-03", 25489., 12., 1738., 0., 5162.02, 
  2.43, 351.979, 0., 446011., 8049., 90.326, 1.63, 4436., 0.898, 
  "samples tested", "", 4.937796*^6, 69.874, 38.7, 13.928, 8.678, 67335.293, 
  0.2, 126.459, 3.28, 23., 25.7, "", 2.96, 82.3}, 
 {"IRL", "Europe", "Ireland", "2020-07-04", 25498., 9., 1740., 2., 5163.842, 
  1.823, 352.384, 0.405, 454323., 8312., 92.009, 1.683, 5051., 1.023, 
  "samples tested", "", 4.937796*^6, 69.874, 38.7, 13.928, 8.678, 67335.293, 
  0.2, 126.459, 3.28, 23., 25.7, "", 2.96, 82.3}, 
 {"IRL", "Europe", "Ireland", "2020-07-05", 25509., 11., 1741., 1., 5166.07, 
  2.228, 352.586, 0.203, 461323., 7000., 93.427, 1.418, 5662., 1.147, 
  "samples tested", "", 4.937796*^6, 69.874, 38.7, 13.928, 8.678, 67335.293, 
  0.2, 126.459, 3.28, 23., 25.7, "", 2.96, 82.3}, 
 {"IRL", "Europe", "Ireland", "2020-07-06", 25527., 18., 1741., 0., 5169.715, 
  3.645, 352.586, 0., 467852., 6529., 94.749, 1.322, 6118., 1.239, 
  "samples tested", "", 4.937796*^6, 69.874, 38.7, 13.928, 8.678, 67335.293, 
  0.2, 126.459, 3.28, 23., 25.7, "", 2.96, 82.3}, 
 {"IRL", "Europe", "Ireland", "2020-07-07", 25531., 4., 1741., 0., 5170.525, 
  0.81, 352.586, 0., "", "", "", "", "", "", "", "", 4.937796*^6, 69.874, 
  38.7, 13.928, 8.678, 67335.293, 0.2, 126.459, 3.28, 23., 25.7, "", 2.96, 
  82.3}, {"IRL", "Europe", "Ireland", "2020-07-08", 25538., 7., 1743., 2., 
  5171.943, 1.418, 352.991, 0.405, "", "", "", "", "", "", "", "", 
  4.937796*^6, 69.874, 38.7, 13.928, 8.678, 67335.293, 0.2, 126.459, 3.28, 
  23., 25.7, "", 2.96, 82.3}, {"IMN", "Europe", "Isle of Man", "2020-03-21", 
  1., 1., 0., 0., 11.76, 11.76, 0., 0., "", "", "", "", "", "", "", "", 
  85032., 147.872, "", "", "", "", "", "", "", "", "", "", "", 81.4}, 
 {"IMN", "Europe", "Isle of Man", "2020-03-22", 2., 1., 0., 0., 23.521, 
  11.76, 0., 0., "", "", "", "", "", "", "", "", 85032., 147.872, "", "", "", 
  "", "", "", "", "", "", "", "", 81.4}, {"IMN", "Europe", "Isle of Man", 
  "2020-03-23", 2., 0., 0., 0., 23.521, 0., 0., 0., "", "", "", "", "", "", 
  "", "", 85032., 147.872, "", "", "", "", "", "", "", "", "", "", "", 81.4}, 
 {"IMN", "Europe", "Isle of Man", "2020-03-24", 13., 11., 0., 0., 152.884, 
  129.363, 0., 0., "", "", "", "", "", "", "", "", 85032., 147.872, "", "", 
  "", "", "", "", "", "", "", "", "", 81.4}, {"IMN", "Europe", "Isle of Man", 
  "2020-03-25", 23., 10., 0., 0., 270.486, 117.603, 0., 0., "", "", "", "", 
  "", "", "", "", 85032., 147.872, "", "", "", "", "", "", "", "", "", "", 
  "", 81.4}, {"IMN", "Europe", "Isle of Man", "2020-03-26", 23., 0., 0., 0., 
  270.486, 0., 0., 0., "", "", "", "", "", "", "", "", 85032., 147.872, "", 
  "", "", "", "", "", "", "", "", "", "", 81.4}, 
 {"IMN", "Europe", "Isle of Man", "2020-03-27", 26., 3., 0., 0., 305.767, 
  35.281, 0., 0., "", "", "", "", "", "", "", "", 85032., 147.872, "", "", 
  "", "", "", "", "", "", "", "", "", 81.4}, {"IMN", "Europe", "Isle of Man", 
  "2020-03-28", 29., 3., 0., 0., 341.048, 35.281, 0., 0., "", "", "", "", "", 
  "", "", "", 85032., 147.872, "", "", "", "", "", "", "", "", "", "", "", 
  81.4}, {"IMN", "Europe", "Isle of Man", "2020-03-29", 32., 3., 0., 0., 
  376.329, 35.281, 0., 0., "", "", "", "", "", "", "", "", 85032., 147.872, 
  "", "", "", "", "", "", "", "", "", "", "", 81.4}, 
 {"IMN", "Europe", "Isle of Man", "2020-03-30", 42., 10., 0., 0., 493.932, 
  117.603, 0., 0., "", "", "", "", "", "", "", "", 85032., 147.872, "", "", 
  "", "", "", "", "", "", "", "", "", 81.4}, {"IMN", "Europe", "Isle of Man", 
  "2020-03-31", 42., 0., 0., 0., 493.932, 0., 0., 0., "", "", "", "", "", "", 
  "", "", 85032., 147.872, "", "", "", "", "", "", "", "", "", "", "", 81.4}, 
 {"IMN", "Europe", "Isle of Man", "2020-04-01", 52., 10., 0., 0., 611.534, 
  117.603, 0., 0., "", "", "", "", "", "", "", "", 85032., 147.872, "", "", 
  "", "", "", "", "", "", "", "", "", 81.4}, {"IMN", "Europe", "Isle of Man", 
  "2020-04-02", 65., 13., 0., 0., 764.418, 152.884, 0., 0., "", "", "", "", 
  "", "", "", "", 85032., 147.872, "", "", "", "", "", "", "", "", "", "", 
  "", 81.4}, {"IMN", "Europe", "Isle of Man", "2020-04-03", 71., 6., 1., 1., 
  834.98, 70.562, 11.76, 11.76, "", "", "", "", "", "", "", "", 85032., 
  147.872, "", "", "", "", "", "", "", "", "", "", "", 81.4}, 
 {"IMN", "Europe", "Isle of Man", "2020-04-04", 114., 43., 1., 0., 1340.672, 
  505.692, 11.76, 0., "", "", "", "", "", "", "", "", 85032., 147.872, "", 
  "", "", "", "", "", "", "", "", "", "", 81.4}, 
 {"IMN", "Europe", "Isle of Man", "2020-04-05", 126., 12., 1., 0., 1481.795, 
  141.123, 11.76, 0., "", "", "", "", "", "", "", "", 85032., 147.872, "", 
  "", "", "", "", "", "", "", "", "", "", 81.4}, 
 {"IMN", "Europe", "Isle of Man", "2020-04-06", 127., 1., 1., 0., 1493.555, 
  11.76, 11.76, 0., "", "", "", "", "", "", "", "", 85032., 147.872, "", "", 
  "", "", "", "", "", "", "", "", "", 81.4}, {"IMN", "Europe", "Isle of Man", 
  "2020-04-07", 139., 12., 1., 0., 1634.679, 141.123, 11.76, 0., "", "", "", 
  "", "", "", "", "", 85032., 147.872, "", "", "", "", "", "", "", "", "", 
  "", "", 81.4}, {"IMN", "Europe", "Isle of Man", "2020-04-08", 150., 11., 
  1., 0., 1764.042, 129.363, 11.76, 0., "", "", "", "", "", "", "", "", 
  85032., 147.872, "", "", "", "", "", "", "", "", "", "", "", 81.4}, 
 {"IMN", "Europe", "Isle of Man", "2020-04-09", 158., 8., 1., 0., 1858.124, 
  94.082, 11.76, 0., "", "", "", "", "", "", "", "", 85032., 147.872, "", "", 
  "", "", "", "", "", "", "", "", "", 81.4}, {"IMN", "Europe", "Isle of Man", 
  "2020-04-10", 190., 32., 1., 0., 2234.453, 376.329, 11.76, 0., "", "", "", 
  "", "", "", "", "", 85032., 147.872, "", "", "", "", "", "", "", "", "", 
  "", "", 81.4}, {"IMN", "Europe", "Isle of Man", "2020-04-11", 201., 11., 
  1., 0., 2363.816, 129.363, 11.76, 0., "", "", "", "", "", "", "", "", 
  85032., 147.872, "", "", "", "", "", "", "", "", "", "", "", 81.4}, 
 {"IMN", "Europe", "Isle of Man", "2020-04-12", 226., 25., 1., 0., 2657.823, 
  294.007, 11.76, 0., "", "", "", "", "", "", "", "", 85032., 147.872, "", 
  "", "", "", "", "", "", "", "", "", "", 81.4}, 
 {"IMN", "Europe", "Isle of Man", "2020-04-13", 228., 2., 2., 1., 2681.343, 
  23.521, 23.521, 11.76, "", "", "", "", "", "", "", "", 85032., 147.872, "", 
  "", "", "", "", "", "", "", "", "", "", 81.4}, 
 {"IMN", "Europe", "Isle of Man", "2020-04-14", 242., 14., 2., 0., 2845.987, 
  164.644, 23.521, 0., "", "", "", "", "", "", "", "", 85032., 147.872, "", 
  "", "", "", "", "", "", "", "", "", "", 81.4}, 
 {"IMN", "Europe", "Isle of Man", "2020-04-15", 242., 0., 2., 0., 2845.987, 
  0., 23.521, 0., "", "", "", "", "", "", "", "", 85032., 147.872, "", "", 
  "", "", "", "", "", "", "", "", "", 81.4}, {"IMN", "Europe", "Isle of Man", 
  "2020-04-16", 254., 12., 2., 0., 2987.111, 141.123, 23.521, 0., "", "", "", 
  "", "", "", "", "", 85032., 147.872, "", "", "", "", "", "", "", "", "", 
  "", "", 81.4}, {"IMN", "Europe", "Isle of Man", "2020-04-17", 284., 30., 
  4., 2., 3339.919, 352.808, 47.041, 23.521, "", "", "", "", "", "", "", "", 
  85032., 147.872, "", "", "", "", "", "", "", "", "", "", "", 81.4}, 
 {"IMN", "Europe", "Isle of Man", "2020-04-18", 289., 5., 4., 0., 3398.72, 
  58.801, 47.041, 0., "", "", "", "", "", "", "", "", 85032., 147.872, "", 
  "", "", "", "", "", "", "", "", "", "", 81.4}, 
 {"IMN", "Europe", "Isle of Man", "2020-04-19", 297., 8., 6., 2., 3492.803, 
  94.082, 70.562, 23.521, "", "", "", "", "", "", "", "", 85032., 147.872, 
  "", "", "", "", "", "", "", "", "", "", "", 81.4}, 
 {"IMN", "Europe", "Isle of Man", "2020-04-20", 298., 1., 6., 0., 3504.563, 
  11.76, 70.562, 0., "", "", "", "", "", "", "", "", 85032., 147.872, "", "", 
  "", "", "", "", "", "", "", "", "", 81.4}, {"IMN", "Europe", "Isle of Man", 
  "2020-04-21", 300., 2., 9., 3., 3528.084, 23.521, 105.843, 35.281, "", "", 
  "", "", "", "", "", "", 85032., 147.872, "", "", "", "", "", "", "", "", 
  "", "", "", 81.4}, {"IMN", "Europe", "Isle of Man", "2020-04-22", 307., 7., 
  10., 1., 3610.405, 82.322, 117.603, 11.76, "", "", "", "", "", "", "", "", 
  85032., 147.872, "", "", "", "", "", "", "", "", "", "", "", 81.4}, 
 {"IMN", "Europe", "Isle of Man", "2020-04-23", 307., 0., 15., 5., 3610.405, 
  0., 176.404, 58.801, "", "", "", "", "", "", "", "", 85032., 147.872, "", 
  "", "", "", "", "", "", "", "", "", "", 81.4}, 
 {"IMN", "Europe", "Isle of Man", "2020-04-24", 307., 0., 16., 1., 3610.405, 
  0., 188.164, 11.76, "", "", "", "", "", "", "", "", 85032., 147.872, "", 
  "", "", "", "", "", "", "", "", "", "", 81.4}, 
 {"IMN", "Europe", "Isle of Man", "2020-04-25", 308., 1., 18., 2., 3622.166, 
  11.76, 211.685, 23.521, "", "", "", "", "", "", "", "", 85032., 147.872, 
  "", "", "", "", "", "", "", "", "", "", "", 81.4}, 
 {"IMN", "Europe", "Isle of Man", "2020-04-26", 308., 0., 18., 0., 3622.166, 
  0., 211.685, 0., "", "", "", "", "", "", "", "", 85032., 147.872, "", "", 
  "", "", "", "", "", "", "", "", "", 81.4}, {"IMN", "Europe", "Isle of Man", 
  "2020-04-27", 308., 0., 18., 0., 3622.166, 0., 211.685, 0., "", "", "", "", 
  "", "", "", "", 85032., 147.872, "", "", "", "", "", "", "", "", "", "", 
  "", 81.4}, {"IMN", "Europe", "Isle of Man", "2020-04-28", 308., 0., 18., 
  0., 3622.166, 0., 211.685, 0., "", "", "", "", "", "", "", "", 85032., 
  147.872, "", "", "", "", "", "", "", "", "", "", "", 81.4}, 
 {"IMN", "Europe", "Isle of Man", "2020-04-29", 309., 1., 21., 3., 3633.926, 
  11.76, 246.966, 35.281, "", "", "", "", "", "", "", "", 85032., 147.872, 
  "", "", "", "", "", "", "", "", "", "", "", 81.4}, 
 {"IMN", "Europe", "Isle of Man", "2020-04-30", 313., 4., 21., 0., 3680.967, 
  47.041, 246.966, 0., "", "", "", "", "", "", "", "", 85032., 147.872, "", 
  "", "", "", "", "", "", "", "", "", "", 81.4}, 
 {"IMN", "Europe", "Isle of Man", "2020-05-01", 315., 2., 21., 0., 3704.488, 
  23.521, 246.966, 0., "", "", "", "", "", "", "", "", 85032., 147.872, "", 
  "", "", "", "", "", "", "", "", "", "", 81.4}, 
 {"IMN", "Europe", "Isle of Man", "2020-05-02", 316., 1., 22., 1., 3716.248, 
  11.76, 258.726, 11.76, "", "", "", "", "", "", "", "", 85032., 147.872, "", 
  "", "", "", "", "", "", "", "", "", "", 81.4}, 
 {"IMN", "Europe", "Isle of Man", "2020-05-03", 320., 4., 22., 0., 3763.289, 
  47.041, 258.726, 0., "", "", "", "", "", "", "", "", 85032., 147.872, "", 
  "", "", "", "", "", "", "", "", "", "", 81.4}, 
 {"IMN", "Europe", "Isle of Man", "2020-05-04", 321., 1., 22., 0., 3775.049, 
  11.76, 258.726, 0., "", "", "", "", "", "", "", "", 85032., 147.872, "", 
  "", "", "", "", "", "", "", "", "", "", 81.4}, 
 {"IMN", "Europe", "Isle of Man", "2020-05-05", 325., 4., 23., 1., 3822.091, 
  47.041, 270.486, 11.76, "", "", "", "", "", "", "", "", 85032., 147.872, 
  "", "", "", "", "", "", "", "", "", "", "", 81.4}, 
 {"IMN", "Europe", "Isle of Man", "2020-05-06", 326., 1., 23., 0., 3833.851, 
  11.76, 270.486, 0., "", "", "", "", "", "", "", "", 85032., 147.872, "", 
  "", "", "", "", "", "", "", "", "", "", 81.4}, 
 {"IMN", "Europe", "Isle of Man", "2020-05-07", 327., 1., 23., 0., 3845.611, 
  11.76, 270.486, 0., "", "", "", "", "", "", "", "", 85032., 147.872, "", 
  "", "", "", "", "", "", "", "", "", "", 81.4}, 
 {"IMN", "Europe", "Isle of Man", "2020-05-08", 329., 2., 23., 0., 3869.132, 
  23.521, 270.486, 0., "", "", "", "", "", "", "", "", 85032., 147.872, "", 
  "", "", "", "", "", "", "", "", "", "", 81.4}, 
 {"IMN", "Europe", "Isle of Man", "2020-05-09", 329., 0., 23., 0., 3869.132, 
  0., 270.486, 0., "", "", "", "", "", "", "", "", 85032., 147.872, "", "", 
  "", "", "", "", "", "", "", "", "", 81.4}, {"IMN", "Europe", "Isle of Man", 
  "2020-05-10", 330., 1., 23., 0., 3880.892, 11.76, 270.486, 0., "", "", "", 
  "", "", "", "", "", 85032., 147.872, "", "", "", "", "", "", "", "", "", 
  "", "", 81.4}, {"IMN", "Europe", "Isle of Man", "2020-05-11", 330., 0., 
  23., 0., 3880.892, 0., 270.486, 0., "", "", "", "", "", "", "", "", 85032., 
  147.872, "", "", "", "", "", "", "", "", "", "", "", 81.4}, 
 {"IMN", "Europe", "Isle of Man", "2020-05-12", 330., 0., 23., 0., 3880.892, 
  0., 270.486, 0., "", "", "", "", "", "", "", "", 85032., 147.872, "", "", 
  "", "", "", "", "", "", "", "", "", 81.4}, {"IMN", "Europe", "Isle of Man", 
  "2020-05-13", 331., 1., 23., 0., 3892.652, 11.76, 270.486, 0., "", "", "", 
  "", "", "", "", "", 85032., 147.872, "", "", "", "", "", "", "", "", "", 
  "", "", 81.4}, {"IMN", "Europe", "Isle of Man", "2020-05-14", 332., 1., 
  23., 0., 3904.412, 11.76, 270.486, 0., "", "", "", "", "", "", "", "", 
  85032., 147.872, "", "", "", "", "", "", "", "", "", "", "", 81.4}, 
 {"IMN", "Europe", "Isle of Man", "2020-05-15", 332., 0., 23., 0., 3904.412, 
  0., 270.486, 0., "", "", "", "", "", "", "", "", 85032., 147.872, "", "", 
  "", "", "", "", "", "", "", "", "", 81.4}, {"IMN", "Europe", "Isle of Man", 
  "2020-05-16", 334., 2., 24., 1., 3927.933, 23.521, 282.247, 11.76, "", "", 
  "", "", "", "", "", "", 85032., 147.872, "", "", "", "", "", "", "", "", 
  "", "", "", 81.4}, {"IMN", "Europe", "Isle of Man", "2020-05-17", 335., 1., 
  24., 0., 3939.693, 11.76, 282.247, 0., "", "", "", "", "", "", "", "", 
  85032., 147.872, "", "", "", "", "", "", "", "", "", "", "", 81.4}, 
 {"IMN", "Europe", "Isle of Man", "2020-05-18", 335., 0., 24., 0., 3939.693, 
  0., 282.247, 0., "", "", "", "", "", "", "", "", 85032., 147.872, "", "", 
  "", "", "", "", "", "", "", "", "", 81.4}, {"IMN", "Europe", "Isle of Man", 
  "2020-05-19", 335., 0., 24., 0., 3939.693, 0., 282.247, 0., "", "", "", "", 
  "", "", "", "", 85032., 147.872, "", "", "", "", "", "", "", "", "", "", 
  "", 81.4}, {"IMN", "Europe", "Isle of Man", "2020-05-20", 335., 0., 24., 
  0., 3939.693, 0., 282.247, 0., "", "", "", "", "", "", "", "", 85032., 
  147.872, "", "", "", "", "", "", "", "", "", "", "", 81.4}, 
 {"IMN", "Europe", "Isle of Man", "2020-05-21", 336., 1., 24., 0., 3951.454, 
  11.76, 282.247, 0., "", "", "", "", "", "", "", "", 85032., 147.872, "", 
  "", "", "", "", "", "", "", "", "", "", 81.4}, 
 {"IMN", "Europe", "Isle of Man", "2020-05-22", 336., 0., 24., 0., 3951.454, 
  0., 282.247, 0., "", "", "", "", "", "", "", "", 85032., 147.872, "", "", 
  "", "", "", "", "", "", "", "", "", 81.4}, {"IMN", "Europe", "Isle of Man", 
  "2020-05-23", 336., 0., 24., 0., 3951.454, 0., 282.247, 0., "", "", "", "", 
  "", "", "", "", 85032., 147.872, "", "", "", "", "", "", "", "", "", "", 
  "", 81.4}, {"IMN", "Europe", "Isle of Man", "2020-05-24", 336., 0., 24., 
  0., 3951.454, 0., 282.247, 0., "", "", "", "", "", "", "", "", 85032., 
  147.872, "", "", "", "", "", "", "", "", "", "", "", 81.4}, 
 {"IMN", "Europe", "Isle of Man", "2020-05-25", 336., 0., 24., 0., 3951.454, 
  0., 282.247, 0., "", "", "", "", "", "", "", "", 85032., 147.872, "", "", 
  "", "", "", "", "", "", "", "", "", 81.4}, {"IMN", "Europe", "Isle of Man", 
  "2020-05-26", 336., 0., 24., 0., 3951.454, 0., 282.247, 0., "", "", "", "", 
  "", "", "", "", 85032., 147.872, "", "", "", "", "", "", "", "", "", "", 
  "", 81.4}, {"IMN", "Europe", "Isle of Man", "2020-05-27", 336., 0., 24., 
  0., 3951.454, 0., 282.247, 0., "", "", "", "", "", "", "", "", 85032., 
  147.872, "", "", "", "", "", "", "", "", "", "", "", 81.4}, 
 {"IMN", "Europe", "Isle of Man", "2020-05-28", 336., 0., 24., 0., 3951.454, 
  0., 282.247, 0., "", "", "", "", "", "", "", "", 85032., 147.872, "", "", 
  "", "", "", "", "", "", "", "", "", 81.4}, {"IMN", "Europe", "Isle of Man", 
  "2020-05-29", 336., 0., 24., 0., 3951.454, 0., 282.247, 0., "", "", "", "", 
  "", "", "", "", 85032., 147.872, "", "", "", "", "", "", "", "", "", "", 
  "", 81.4}, {"IMN", "Europe", "Isle of Man", "2020-05-30", 336., 0., 24., 
  0., 3951.454, 0., 282.247, 0., "", "", "", "", "", "", "", "", 85032., 
  147.872, "", "", "", "", "", "", "", "", "", "", "", 81.4}, 
 {"IMN", "Europe", "Isle of Man", "2020-05-31", 336., 0., 24., 0., 3951.454, 
  0., 282.247, 0., "", "", "", "", "", "", "", "", 85032., 147.872, "", "", 
  "", "", "", "", "", "", "", "", "", 81.4}, {"IMN", "Europe", "Isle of Man", 
  "2020-06-01", 336., 0., 24., 0., 3951.454, 0., 282.247, 0., "", "", "", "", 
  "", "", "", "", 85032., 147.872, "", "", "", "", "", "", "", "", "", "", 
  "", 81.4}, {"IMN", "Europe", "Isle of Man", "2020-06-02", 336., 0., 24., 
  0., 3951.454, 0., 282.247, 0., "", "", "", "", "", "", "", "", 85032., 
  147.872, "", "", "", "", "", "", "", "", "", "", "", 81.4}, 
 {"IMN", "Europe", "Isle of Man", "2020-06-03", 336., 0., 24., 0., 3951.454, 
  0., 282.247, 0., "", "", "", "", "", "", "", "", 85032., 147.872, "", "", 
  "", "", "", "", "", "", "", "", "", 81.4}, {"IMN", "Europe", "Isle of Man", 
  "2020-06-04", 336., 0., 24., 0., 3951.454, 0., 282.247, 0., "", "", "", "", 
  "", "", "", "", 85032., 147.872, "", "", "", "", "", "", "", "", "", "", 
  "", 81.4}, {"IMN", "Europe", "Isle of Man", "2020-06-05", 336., 0., 24., 
  0., 3951.454, 0., 282.247, 0., "", "", "", "", "", "", "", "", 85032., 
  147.872, "", "", "", "", "", "", "", "", "", "", "", 81.4}, 
 {"IMN", "Europe", "Isle of Man", "2020-06-06", 336., 0., 24., 0., 3951.454, 
  0., 282.247, 0., "", "", "", "", "", "", "", "", 85032., 147.872, "", "", 
  "", "", "", "", "", "", "", "", "", 81.4}, {"IMN", "Europe", "Isle of Man", 
  "2020-06-07", 336., 0., 24., 0., 3951.454, 0., 282.247, 0., "", "", "", "", 
  "", "", "", "", 85032., 147.872, "", "", "", "", "", "", "", "", "", "", 
  "", 81.4}, {"IMN", "Europe", "Isle of Man", "2020-06-08", 336., 0., 24., 
  0., 3951.454, 0., 282.247, 0., "", "", "", "", "", "", "", "", 85032., 
  147.872, "", "", "", "", "", "", "", "", "", "", "", 81.4}, 
 {"IMN", "Europe", "Isle of Man", "2020-06-09", 336., 0., 24., 0., 3951.454, 
  0., 282.247, 0., "", "", "", "", "", "", "", "", 85032., 147.872, "", "", 
  "", "", "", "", "", "", "", "", "", 81.4}, {"IMN", "Europe", "Isle of Man", 
  "2020-06-10", 336., 0., 24., 0., 3951.454, 0., 282.247, 0., "", "", "", "", 
  "", "", "", "", 85032., 147.872, "", "", "", "", "", "", "", "", "", "", 
  "", 81.4}, {"IMN", "Europe", "Isle of Man", "2020-06-11", 336., 0., 24., 
  0., 3951.454, 0., 282.247, 0., "", "", "", "", "", "", "", "", 85032., 
  147.872, "", "", "", "", "", "", "", "", "", "", "", 81.4}, 
 {"IMN", "Europe", "Isle of Man", "2020-06-12", 336., 0., 24., 0., 3951.454, 
  0., 282.247, 0., "", "", "", "", "", "", "", "", 85032., 147.872, "", "", 
  "", "", "", "", "", "", "", "", "", 81.4}, {"IMN", "Europe", "Isle of Man", 
  "2020-06-13", 336., 0., 24., 0., 3951.454, 0., 282.247, 0., "", "", "", "", 
  "", "", "", "", 85032., 147.872, "", "", "", "", "", "", "", "", "", "", 
  "", 81.4}, {"IMN", "Europe", "Isle of Man", "2020-06-14", 336., 0., 24., 
  0., 3951.454, 0., 282.247, 0., "", "", "", "", "", "", "", "", 85032., 
  147.872, "", "", "", "", "", "", "", "", "", "", "", 81.4}, 
 {"IMN", "Europe", "Isle of Man", "2020-06-15", 336., 0., 24., 0., 3951.454, 
  0., 282.247, 0., "", "", "", "", "", "", "", "", 85032., 147.872, "", "", 
  "", "", "", "", "", "", "", "", "", 81.4}, {"IMN", "Europe", "Isle of Man", 
  "2020-06-16", 336., 0., 24., 0., 3951.454, 0., 282.247, 0., "", "", "", "", 
  "", "", "", "", 85032., 147.872, "", "", "", "", "", "", "", "", "", "", 
  "", 81.4}, {"IMN", "Europe", "Isle of Man", "2020-06-17", 336., 0., 24., 
  0., 3951.454, 0., 282.247, 0., "", "", "", "", "", "", "", "", 85032., 
  147.872, "", "", "", "", "", "", "", "", "", "", "", 81.4}, 
 {"IMN", "Europe", "Isle of Man", "2020-06-18", 336., 0., 24., 0., 3951.454, 
  0., 282.247, 0., "", "", "", "", "", "", "", "", 85032., 147.872, "", "", 
  "", "", "", "", "", "", "", "", "", 81.4}, {"IMN", "Europe", "Isle of Man", 
  "2020-06-19", 336., 0., 24., 0., 3951.454, 0., 282.247, 0., "", "", "", "", 
  "", "", "", "", 85032., 147.872, "", "", "", "", "", "", "", "", "", "", 
  "", 81.4}, {"IMN", "Europe", "Isle of Man", "2020-06-20", 336., 0., 24., 
  0., 3951.454, 0., 282.247, 0., "", "", "", "", "", "", "", "", 85032., 
  147.872, "", "", "", "", "", "", "", "", "", "", "", 81.4}, 
 {"IMN", "Europe", "Isle of Man", "2020-06-21", 336., 0., 24., 0., 3951.454, 
  0., 282.247, 0., "", "", "", "", "", "", "", "", 85032., 147.872, "", "", 
  "", "", "", "", "", "", "", "", "", 81.4}, {"IMN", "Europe", "Isle of Man", 
  "2020-06-22", 336., 0., 24., 0., 3951.454, 0., 282.247, 0., "", "", "", "", 
  "", "", "", "", 85032., 147.872, "", "", "", "", "", "", "", "", "", "", 
  "", 81.4}, {"IMN", "Europe", "Isle of Man", "2020-06-23", 336., 0., 24., 
  0., 3951.454, 0., 282.247, 0., "", "", "", "", "", "", "", "", 85032., 
  147.872, "", "", "", "", "", "", "", "", "", "", "", 81.4}, 
 {"IMN", "Europe", "Isle of Man", "2020-06-24", 336., 0., 24., 0., 3951.454, 
  0., 282.247, 0., "", "", "", "", "", "", "", "", 85032., 147.872, "", "", 
  "", "", "", "", "", "", "", "", "", 81.4}, {"IMN", "Europe", "Isle of Man", 
  "2020-06-25", 336., 0., 24., 0., 3951.454, 0., 282.247, 0., "", "", "", "", 
  "", "", "", "", 85032., 147.872, "", "", "", "", "", "", "", "", "", "", 
  "", 81.4}, {"IMN", "Europe", "Isle of Man", "2020-06-26", 336., 0., 24., 
  0., 3951.454, 0., 282.247, 0., "", "", "", "", "", "", "", "", 85032., 
  147.872, "", "", "", "", "", "", "", "", "", "", "", 81.4}, 
 {"IMN", "Europe", "Isle of Man", "2020-06-27", 336., 0., 24., 0., 3951.454, 
  0., 282.247, 0., "", "", "", "", "", "", "", "", 85032., 147.872, "", "", 
  "", "", "", "", "", "", "", "", "", 81.4}, {"IMN", "Europe", "Isle of Man", 
  "2020-06-28", 336., 0., 24., 0., 3951.454, 0., 282.247, 0., "", "", "", "", 
  "", "", "", "", 85032., 147.872, "", "", "", "", "", "", "", "", "", "", 
  "", 81.4}, {"IMN", "Europe", "Isle of Man", "2020-06-29", 336., 0., 24., 
  0., 3951.454, 0., 282.247, 0., "", "", "", "", "", "", "", "", 85032., 
  147.872, "", "", "", "", "", "", "", "", "", "", "", 81.4}, 
 {"IMN", "Europe", "Isle of Man", "2020-06-30", 336., 0., 24., 0., 3951.454, 
  0., 282.247, 0., "", "", "", "", "", "", "", "", 85032., 147.872, "", "", 
  "", "", "", "", "", "", "", "", "", 81.4}, {"IMN", "Europe", "Isle of Man", 
  "2020-07-01", 336., 0., 24., 0., 3951.454, 0., 282.247, 0., "", "", "", "", 
  "", "", "", "", 85032., 147.872, "", "", "", "", "", "", "", "", "", "", 
  "", 81.4}, {"IMN", "Europe", "Isle of Man", "2020-07-02", 336., 0., 24., 
  0., 3951.454, 0., 282.247, 0., "", "", "", "", "", "", "", "", 85032., 
  147.872, "", "", "", "", "", "", "", "", "", "", "", 81.4}, 
 {"IMN", "Europe", "Isle of Man", "2020-07-03", 336., 0., 24., 0., 3951.454, 
  0., 282.247, 0., "", "", "", "", "", "", "", "", 85032., 147.872, "", "", 
  "", "", "", "", "", "", "", "", "", 81.4}, {"IMN", "Europe", "Isle of Man", 
  "2020-07-04", 336., 0., 24., 0., 3951.454, 0., 282.247, 0., "", "", "", "", 
  "", "", "", "", 85032., 147.872, "", "", "", "", "", "", "", "", "", "", 
  "", 81.4}, {"IMN", "Europe", "Isle of Man", "2020-07-05", 336., 0., 24., 
  0., 3951.454, 0., 282.247, 0., "", "", "", "", "", "", "", "", 85032., 
  147.872, "", "", "", "", "", "", "", "", "", "", "", 81.4}, 
 {"IMN", "Europe", "Isle of Man", "2020-07-06", 336., 0., 24., 0., 3951.454, 
  0., 282.247, 0., "", "", "", "", "", "", "", "", 85032., 147.872, "", "", 
  "", "", "", "", "", "", "", "", "", 81.4}, {"IMN", "Europe", "Isle of Man", 
  "2020-07-07", 336., 0., 24., 0., 3951.454, 0., 282.247, 0., "", "", "", "", 
  "", "", "", "", 85032., 147.872, "", "", "", "", "", "", "", "", "", "", 
  "", 81.4}, {"IMN", "Europe", "Isle of Man", "2020-07-08", 336., 0., 24., 
  0., 3951.454, 0., 282.247, 0., "", "", "", "", "", "", "", "", 85032., 
  147.872, "", "", "", "", "", "", "", "", "", "", "", 81.4}, 
 {"ISR", "Asia", "Israel", "2019-12-31", 0., 0., 0., 0., 0., 0., 0., 0., "", 
  "", "", "", "", "", "", "", 8.655541*^6, 402.606, 30.6, 11.733, 7.359, 
  33132.32, 0.5, 93.32, 6.74, 15.4, 35.4, "", 2.99, 82.97}, 
 {"ISR", "Asia", "Israel", "2020-01-01", 0., 0., 0., 0., 0., 0., 0., 0., "", 
  "", "", "", "", "", "", 0., 8.655541*^6, 402.606, 30.6, 11.733, 7.359, 
  33132.32, 0.5, 93.32, 6.74, 15.4, 35.4, "", 2.99, 82.97}, 
 {"ISR", "Asia", "Israel", "2020-01-02", 0., 0., 0., 0., 0., 0., 0., 0., "", 
  "", "", "", "", "", "", 0., 8.655541*^6, 402.606, 30.6, 11.733, 7.359, 
  33132.32, 0.5, 93.32, 6.74, 15.4, 35.4, "", 2.99, 82.97}, 
 {"ISR", "Asia", "Israel", "2020-01-03", 0., 0., 0., 0., 0., 0., 0., 0., "", 
  "", "", "", "", "", "", 0., 8.655541*^6, 402.606, 30.6, 11.733, 7.359, 
  33132.32, 0.5, 93.32, 6.74, 15.4, 35.4, "", 2.99, 82.97}, 
 {"ISR", "Asia", "Israel", "2020-01-04", 0., 0., 0., 0., 0., 0., 0., 0., "", 
  "", "", "", "", "", "", 0., 8.655541*^6, 402.606, 30.6, 11.733, 7.359, 
  33132.32, 0.5, 93.32, 6.74, 15.4, 35.4, "", 2.99, 82.97}, 
 {"ISR", "Asia", "Israel", "2020-01-05", 0., 0., 0., 0., 0., 0., 0., 0., "", 
  "", "", "", "", "", "", 0., 8.655541*^6, 402.606, 30.6, 11.733, 7.359, 
  33132.32, 0.5, 93.32, 6.74, 15.4, 35.4, "", 2.99, 82.97}, 
 {"ISR", "Asia", "Israel", "2020-01-06", 0., 0., 0., 0., 0., 0., 0., 0., "", 
  "", "", "", "", "", "", 0., 8.655541*^6, 402.606, 30.6, 11.733, 7.359, 
  33132.32, 0.5, 93.32, 6.74, 15.4, 35.4, "", 2.99, 82.97}, 
 {"ISR", "Asia", "Israel", "2020-01-07", 0., 0., 0., 0., 0., 0., 0., 0., "", 
  "", "", "", "", "", "", 0., 8.655541*^6, 402.606, 30.6, 11.733, 7.359, 
  33132.32, 0.5, 93.32, 6.74, 15.4, 35.4, "", 2.99, 82.97}, 
 {"ISR", "Asia", "Israel", "2020-01-08", 0., 0., 0., 0., 0., 0., 0., 0., "", 
  "", "", "", "", "", "", 0., 8.655541*^6, 402.606, 30.6, 11.733, 7.359, 
  33132.32, 0.5, 93.32, 6.74, 15.4, 35.4, "", 2.99, 82.97}, 
 {"ISR", "Asia", "Israel", "2020-01-09", 0., 0., 0., 0., 0., 0., 0., 0., "", 
  "", "", "", "", "", "", 0., 8.655541*^6, 402.606, 30.6, 11.733, 7.359, 
  33132.32, 0.5, 93.32, 6.74, 15.4, 35.4, "", 2.99, 82.97}, 
 {"ISR", "Asia", "Israel", "2020-01-10", 0., 0., 0., 0., 0., 0., 0., 0., "", 
  "", "", "", "", "", "", 0., 8.655541*^6, 402.606, 30.6, 11.733, 7.359, 
  33132.32, 0.5, 93.32, 6.74, 15.4, 35.4, "", 2.99, 82.97}, 
 {"ISR", "Asia", "Israel", "2020-01-11", 0., 0., 0., 0., 0., 0., 0., 0., "", 
  "", "", "", "", "", "", 0., 8.655541*^6, 402.606, 30.6, 11.733, 7.359, 
  33132.32, 0.5, 93.32, 6.74, 15.4, 35.4, "", 2.99, 82.97}, 
 {"ISR", "Asia", "Israel", "2020-01-12", 0., 0., 0., 0., 0., 0., 0., 0., "", 
  "", "", "", "", "", "", 0., 8.655541*^6, 402.606, 30.6, 11.733, 7.359, 
  33132.32, 0.5, 93.32, 6.74, 15.4, 35.4, "", 2.99, 82.97}, 
 {"ISR", "Asia", "Israel", "2020-01-13", 0., 0., 0., 0., 0., 0., 0., 0., "", 
  "", "", "", "", "", "", 0., 8.655541*^6, 402.606, 30.6, 11.733, 7.359, 
  33132.32, 0.5, 93.32, 6.74, 15.4, 35.4, "", 2.99, 82.97}, 
 {"ISR", "Asia", "Israel", "2020-01-14", 0., 0., 0., 0., 0., 0., 0., 0., "", 
  "", "", "", "", "", "", 0., 8.655541*^6, 402.606, 30.6, 11.733, 7.359, 
  33132.32, 0.5, 93.32, 6.74, 15.4, 35.4, "", 2.99, 82.97}, 
 {"ISR", "Asia", "Israel", "2020-01-15", 0., 0., 0., 0., 0., 0., 0., 0., "", 
  "", "", "", "", "", "", 0., 8.655541*^6, 402.606, 30.6, 11.733, 7.359, 
  33132.32, 0.5, 93.32, 6.74, 15.4, 35.4, "", 2.99, 82.97}, 
 {"ISR", "Asia", "Israel", "2020-01-16", 0., 0., 0., 0., 0., 0., 0., 0., "", 
  "", "", "", "", "", "", 0., 8.655541*^6, 402.606, 30.6, 11.733, 7.359, 
  33132.32, 0.5, 93.32, 6.74, 15.4, 35.4, "", 2.99, 82.97}, 
 {"ISR", "Asia", "Israel", "2020-01-17", 0., 0., 0., 0., 0., 0., 0., 0., "", 
  "", "", "", "", "", "", 0., 8.655541*^6, 402.606, 30.6, 11.733, 7.359, 
  33132.32, 0.5, 93.32, 6.74, 15.4, 35.4, "", 2.99, 82.97}, 
 {"ISR", "Asia", "Israel", "2020-01-18", 0., 0., 0., 0., 0., 0., 0., 0., "", 
  "", "", "", "", "", "", 0., 8.655541*^6, 402.606, 30.6, 11.733, 7.359, 
  33132.32, 0.5, 93.32, 6.74, 15.4, 35.4, "", 2.99, 82.97}, 
 {"ISR", "Asia", "Israel", "2020-01-19", 0., 0., 0., 0., 0., 0., 0., 0., "", 
  "", "", "", "", "", "", 0., 8.655541*^6, 402.606, 30.6, 11.733, 7.359, 
  33132.32, 0.5, 93.32, 6.74, 15.4, 35.4, "", 2.99, 82.97}, 
 {"ISR", "Asia", "Israel", "2020-01-20", 0., 0., 0., 0., 0., 0., 0., 0., "", 
  "", "", "", "", "", "", 0., 8.655541*^6, 402.606, 30.6, 11.733, 7.359, 
  33132.32, 0.5, 93.32, 6.74, 15.4, 35.4, "", 2.99, 82.97}, 
 {"ISR", "Asia", "Israel", "2020-01-21", 0., 0., 0., 0., 0., 0., 0., 0., "", 
  "", "", "", "", "", "", 0., 8.655541*^6, 402.606, 30.6, 11.733, 7.359, 
  33132.32, 0.5, 93.32, 6.74, 15.4, 35.4, "", 2.99, 82.97}, 
 {"ISR", "Asia", "Israel", "2020-01-22", 0., 0., 0., 0., 0., 0., 0., 0., "", 
  "", "", "", "", "", "", 0., 8.655541*^6, 402.606, 30.6, 11.733, 7.359, 
  33132.32, 0.5, 93.32, 6.74, 15.4, 35.4, "", 2.99, 82.97}, 
 {"ISR", "Asia", "Israel", "2020-01-23", 0., 0., 0., 0., 0., 0., 0., 0., "", 
  "", "", "", "", "", "", 0., 8.655541*^6, 402.606, 30.6, 11.733, 7.359, 
  33132.32, 0.5, 93.32, 6.74, 15.4, 35.4, "", 2.99, 82.97}, 
 {"ISR", "Asia", "Israel", "2020-01-24", 0., 0., 0., 0., 0., 0., 0., 0., "", 
  "", "", "", "", "", "", 0., 8.655541*^6, 402.606, 30.6, 11.733, 7.359, 
  33132.32, 0.5, 93.32, 6.74, 15.4, 35.4, "", 2.99, 82.97}, 
 {"ISR", "Asia", "Israel", "2020-01-25", 0., 0., 0., 0., 0., 0., 0., 0., "", 
  "", "", "", "", "", "", 0., 8.655541*^6, 402.606, 30.6, 11.733, 7.359, 
  33132.32, 0.5, 93.32, 6.74, 15.4, 35.4, "", 2.99, 82.97}, 
 {"ISR", "Asia", "Israel", "2020-01-26", 0., 0., 0., 0., 0., 0., 0., 0., 3., 
  "", 0., "", "", "", "tests performed", 0., 8.655541*^6, 402.606, 30.6, 
  11.733, 7.359, 33132.32, 0.5, 93.32, 6.74, 15.4, 35.4, "", 2.99, 82.97}, 
 {"ISR", "Asia", "Israel", "2020-01-27", 0., 0., 0., 0., 0., 0., 0., 0., 4., 
  1., 0., 0., "", "", "tests performed", 2.78, 8.655541*^6, 402.606, 30.6, 
  11.733, 7.359, 33132.32, 0.5, 93.32, 6.74, 15.4, 35.4, "", 2.99, 82.97}, 
 {"ISR", "Asia", "Israel", "2020-01-28", 0., 0., 0., 0., 0., 0., 0., 0., "", 
  "", "", "", "", "", "tests performed", 2.78, 8.655541*^6, 402.606, 30.6, 
  11.733, 7.359, 33132.32, 0.5, 93.32, 6.74, 15.4, 35.4, "", 2.99, 82.97}, 
 {"ISR", "Asia", "Israel", "2020-01-29", 0., 0., 0., 0., 0., 0., 0., 0., 7., 
  "", 0.001, "", "", "", "tests performed", 2.78, 8.655541*^6, 402.606, 30.6, 
  11.733, 7.359, 33132.32, 0.5, 93.32, 6.74, 15.4, 35.4, "", 2.99, 82.97}, 
 {"ISR", "Asia", "Israel", "2020-01-30", 0., 0., 0., 0., 0., 0., 0., 0., 11., 
  4., 0.001, 0., "", "", "tests performed", 2.78, 8.655541*^6, 402.606, 30.6, 
  11.733, 7.359, 33132.32, 0.5, 93.32, 6.74, 15.4, 35.4, "", 2.99, 82.97}, 
 {"ISR", "Asia", "Israel", "2020-01-31", 0., 0., 0., 0., 0., 0., 0., 0., "", 
  "", "", "", "", "", "tests performed", 2.78, 8.655541*^6, 402.606, 30.6, 
  11.733, 7.359, 33132.32, 0.5, 93.32, 6.74, 15.4, 35.4, "", 2.99, 82.97}, 
 {"ISR", "Asia", "Israel", "2020-02-01", 0., 0., 0., 0., 0., 0., 0., 0., "", 
  "", "", "", "", "", "tests performed", 2.78, 8.655541*^6, 402.606, 30.6, 
  11.733, 7.359, 33132.32, 0.5, 93.32, 6.74, 15.4, 35.4, "", 2.99, 82.97}, 
 {"ISR", "Asia", "Israel", "2020-02-02", 0., 0., 0., 0., 0., 0., 0., 0., 18., 
  "", 0.002, "", 2., 0., "tests performed", 13.89, 8.655541*^6, 402.606, 
  30.6, 11.733, 7.359, 33132.32, 0.5, 93.32, 6.74, 15.4, 35.4, "", 2.99, 
  82.97}, {"ISR", "Asia", "Israel", "2020-02-03", 0., 0., 0., 0., 0., 0., 0., 
  0., 25., 7., 0.003, 0.001, 3., 0., "tests performed", 13.89, 8.655541*^6, 
  402.606, 30.6, 11.733, 7.359, 33132.32, 0.5, 93.32, 6.74, 15.4, 35.4, "", 
  2.99, 82.97}, {"ISR", "Asia", "Israel", "2020-02-04", 0., 0., 0., 0., 0., 
  0., 0., 0., 31., 6., 0.004, 0.001, 4., 0., "tests performed", 13.89, 
  8.655541*^6, 402.606, 30.6, 11.733, 7.359, 33132.32, 0.5, 93.32, 6.74, 
  15.4, 35.4, "", 2.99, 82.97}, {"ISR", "Asia", "Israel", "2020-02-05", 0., 
  0., 0., 0., 0., 0., 0., 0., "", "", "", "", 5., 0.001, "tests performed", 
  13.89, 8.655541*^6, 402.606, 30.6, 11.733, 7.359, 33132.32, 0.5, 93.32, 
  6.74, 15.4, 35.4, "", 2.99, 82.97}, {"ISR", "Asia", "Israel", "2020-02-06", 
  0., 0., 0., 0., 0., 0., 0., 0., "", "", "", "", 5., 0.001, 
  "tests performed", 13.89, 8.655541*^6, 402.606, 30.6, 11.733, 7.359, 
  33132.32, 0.5, 93.32, 6.74, 15.4, 35.4, "", 2.99, 82.97}, 
 {"ISR", "Asia", "Israel", "2020-02-07", 0., 0., 0., 0., 0., 0., 0., 0., "", 
  "", "", "", 6., 0.001, "tests performed", 13.89, 8.655541*^6, 402.606, 
  30.6, 11.733, 7.359, 33132.32, 0.5, 93.32, 6.74, 15.4, 35.4, "", 2.99, 
  82.97}, {"ISR", "Asia", "Israel", "2020-02-08", 0., 0., 0., 0., 0., 0., 0., 
  0., "", "", "", "", 7., 0.001, "tests performed", 13.89, 8.655541*^6, 
  402.606, 30.6, 11.733, 7.359, 33132.32, 0.5, 93.32, 6.74, 15.4, 35.4, "", 
  2.99, 82.97}, {"ISR", "Asia", "Israel", "2020-02-09", 0., 0., 0., 0., 0., 
  0., 0., 0., 71., "", 0.008, "", 8., 0.001, "tests performed", 19.44, 
  8.655541*^6, 402.606, 30.6, 11.733, 7.359, 33132.32, 0.5, 93.32, 6.74, 
  15.4, 35.4, "", 2.99, 82.97}, {"ISR", "Asia", "Israel", "2020-02-10", 0., 
  0., 0., 0., 0., 0., 0., 0., 99., 28., 0.011, 0.003, 11., 0.001, 
  "tests performed", 19.44, 8.655541*^6, 402.606, 30.6, 11.733, 7.359, 
  33132.32, 0.5, 93.32, 6.74, 15.4, 35.4, "", 2.99, 82.97}, 
 {"ISR", "Asia", "Israel", "2020-02-11", 0., 0., 0., 0., 0., 0., 0., 0., 
  149., 50., 0.017, 0.006, 17., 0.002, "tests performed", 19.44, 8.655541*^6, 
  402.606, 30.6, 11.733, 7.359, 33132.32, 0.5, 93.32, 6.74, 15.4, 35.4, "", 
  2.99, 82.97}, {"ISR", "Asia", "Israel", "2020-02-12", 0., 0., 0., 0., 0., 
  0., 0., 0., 184., 35., 0.021, 0.004, 21., 0.002, "tests performed", 19.44, 
  8.655541*^6, 402.606, 30.6, 11.733, 7.359, 33132.32, 0.5, 93.32, 6.74, 
  15.4, 35.4, "", 2.99, 82.97}, {"ISR", "Asia", "Israel", "2020-02-13", 0., 
  0., 0., 0., 0., 0., 0., 0., 219., 35., 0.025, 0.004, 25., 0.003, 
  "tests performed", 19.44, 8.655541*^6, 402.606, 30.6, 11.733, 7.359, 
  33132.32, 0.5, 93.32, 6.74, 15.4, 35.4, "", 2.99, 82.97}, 
 {"ISR", "Asia", "Israel", "2020-02-14", 0., 0., 0., 0., 0., 0., 0., 0., 
  249., 30., 0.029, 0.003, 28., 0.003, "tests performed", 19.44, 8.655541*^6, 
  402.606, 30.6, 11.733, 7.359, 33132.32, 0.5, 93.32, 6.74, 15.4, 35.4, "", 
  2.99, 82.97}, {"ISR", "Asia", "Israel", "2020-02-15", 0., 0., 0., 0., 0., 
  0., 0., 0., 252., 3., 0.029, 0., 27., 0.003, "tests performed", 19.44, 
  8.655541*^6, 402.606, 30.6, 11.733, 7.359, 33132.32, 0.5, 93.32, 6.74, 
  15.4, 35.4, "", 2.99, 82.97}, {"ISR", "Asia", "Israel", "2020-02-16", 0., 
  0., 0., 0., 0., 0., 0., 0., 275., 23., 0.032, 0.003, 29., 0.003, 
  "tests performed", 19.44, 8.655541*^6, 402.606, 30.6, 11.733, 7.359, 
  33132.32, 0.5, 93.32, 6.74, 15.4, 35.4, "", 2.99, 82.97}, 
 {"ISR", "Asia", "Israel", "2020-02-17", 0., 0., 0., 0., 0., 0., 0., 0., 
  316., 41., 0.037, 0.005, 31., 0.004, "tests performed", 19.44, 8.655541*^6, 
  402.606, 30.6, 11.733, 7.359, 33132.32, 0.5, 93.32, 6.74, 15.4, 35.4, "", 
  2.99, 82.97}, {"ISR", "Asia", "Israel", "2020-02-18", 0., 0., 0., 0., 0., 
  0., 0., 0., 362., 46., 0.042, 0.005, 30., 0.003, "tests performed", 19.44, 
  8.655541*^6, 402.606, 30.6, 11.733, 7.359, 33132.32, 0.5, 93.32, 6.74, 
  15.4, 35.4, "", 2.99, 82.97}, {"ISR", "Asia", "Israel", "2020-02-19", 0., 
  0., 0., 0., 0., 0., 0., 0., 396., 34., 0.046, 0.004, 30., 0.003, 
  "tests performed", 19.44, 8.655541*^6, 402.606, 30.6, 11.733, 7.359, 
  33132.32, 0.5, 93.32, 6.74, 15.4, 35.4, "", 2.99, 82.97}, 
 {"ISR", "Asia", "Israel", "2020-02-20", 0., 0., 0., 0., 0., 0., 0., 0., 
  425., 29., 0.049, 0.003, 29., 0.003, "tests performed", 19.44, 8.655541*^6, 
  402.606, 30.6, 11.733, 7.359, 33132.32, 0.5, 93.32, 6.74, 15.4, 35.4, "", 
  2.99, 82.97}, {"ISR", "Asia", "Israel", "2020-02-21", 0., 0., 0., 0., 0., 
  0., 0., 0., 462., 37., 0.053, 0.004, 30., 0.003, "tests performed", 19.44, 
  8.655541*^6, 402.606, 30.6, 11.733, 7.359, 33132.32, 0.5, 93.32, 6.74, 
  15.4, 35.4, "", 2.99, 82.97}, {"ISR", "Asia", "Israel", "2020-02-22", 1., 
  1., 0., 0., 0.116, 0.116, 0., 0., 475., 13., 0.055, 0.002, 32., 0.004, 
  "tests performed", 19.44, 8.655541*^6, 402.606, 30.6, 11.733, 7.359, 
  33132.32, 0.5, 93.32, 6.74, 15.4, 35.4, "", 2.99, 82.97}, 
 {"ISR", "Asia", "Israel", "2020-02-23", 1., 0., 0., 0., 0.116, 0., 0., 0., 
  531., 56., 0.061, 0.006, 37., 0.004, "tests performed", 19.44, 8.655541*^6, 
  402.606, 30.6, 11.733, 7.359, 33132.32, 0.5, 93.32, 6.74, 15.4, 35.4, "", 
  2.99, 82.97}, {"ISR", "Asia", "Israel", "2020-02-24", 2., 1., 0., 0., 
  0.231, 0.116, 0., 0., 607., 76., 0.07, 0.009, 42., 0.005, 
  "tests performed", 19.44, 8.655541*^6, 402.606, 30.6, 11.733, 7.359, 
  33132.32, 0.5, 93.32, 6.74, 15.4, 35.4, "", 2.99, 82.97}, 
 {"ISR", "Asia", "Israel", "2020-02-25", 2., 0., 0., 0., 0.231, 0., 0., 0., 
  715., 108., 0.083, 0.012, 50., 0.006, "tests performed", 19.44, 
  8.655541*^6, 402.606, 30.6, 11.733, 7.359, 33132.32, 0.5, 93.32, 6.74, 
  15.4, 35.4, "", 2.99, 82.97}, {"ISR", "Asia", "Israel", "2020-02-26", 2., 
  0., 0., 0., 0.231, 0., 0., 0., 823., 108., 0.095, 0.012, 61., 0.007, 
  "tests performed", 19.44, 8.655541*^6, 402.606, 30.6, 11.733, 7.359, 
  33132.32, 0.5, 93.32, 6.74, 15.4, 35.4, "", 2.99, 82.97}, 
 {"ISR", "Asia", "Israel", "2020-02-27", 2., 0., 0., 0., 0.231, 0., 0., 0., 
  994., 171., 0.115, 0.02, 81., 0.009, "tests performed", 19.44, 8.655541*^6, 
  402.606, 30.6, 11.733, 7.359, 33132.32, 0.5, 93.32, 6.74, 15.4, 35.4, "", 
  2.99, 82.97}, {"ISR", "Asia", "Israel", "2020-02-28", 3., 1., 0., 0., 
  0.347, 0.116, 0., 0., 1113., 119., 0.129, 0.014, 93., 0.011, 
  "tests performed", 19.44, 8.655541*^6, 402.606, 30.6, 11.733, 7.359, 
  33132.32, 0.5, 93.32, 6.74, 15.4, 35.4, "", 2.99, 82.97}, 
 {"ISR", "Asia", "Israel", "2020-02-29", 7., 4., 0., 0., 0.809, 0.462, 0., 
  0., 1272., 159., 0.147, 0.018, 114., 0.013, "tests performed", 19.44, 
  8.655541*^6, 402.606, 30.6, 11.733, 7.359, 33132.32, 0.5, 93.32, 6.74, 
  15.4, 35.4, "", 2.99, 82.97}, {"ISR", "Asia", "Israel", "2020-03-01", 7., 
  0., 0., 0., 0.809, 0., 0., 0., 1460., 188., 0.169, 0.022, 133., 0.015, 
  "tests performed", 19.44, 8.655541*^6, 402.606, 30.6, 11.733, 7.359, 
  33132.32, 0.5, 93.32, 6.74, 15.4, 35.4, "", 2.99, 82.97}, 
 {"ISR", "Asia", "Israel", "2020-03-02", 10., 3., 0., 0., 1.155, 0.347, 0., 
  0., 1631., 171., 0.188, 0.02, 146., 0.017, "tests performed", 19.44, 
  8.655541*^6, 402.606, 30.6, 11.733, 7.359, 33132.32, 0.5, 93.32, 6.74, 
  15.4, 35.4, "", 2.99, 82.97}, {"ISR", "Asia", "Israel", "2020-03-03", "", 
  "", "", "", "", "", "", "", 1866., 235., 0.216, 0.027, 164., 0.019, 
  "tests performed", 19.44, 8.655541*^6, 402.606, 30.6, 11.733, 7.359, 
  33132.32, 0.5, 93.32, 6.74, 15.4, 35.4, "", 2.99, 82.97}, 
 {"ISR", "Asia", "Israel", "2020-03-04", "", "", "", "", "", "", "", "", 
  1995., 129., 0.23, 0.015, 167., 0.019, "tests performed", 33.33, 
  8.655541*^6, 402.606, 30.6, 11.733, 7.359, 33132.32, 0.5, 93.32, 6.74, 
  15.4, 35.4, "", 2.99, 82.97}, {"ISR", "Asia", "Israel", "2020-03-05", 15., 
  5., 0., 0., 1.733, 0.578, 0., 0., 2169., 174., 0.251, 0.02, 168., 0.019, 
  "tests performed", 33.33, 8.655541*^6, 402.606, 30.6, 11.733, 7.359, 
  33132.32, 0.5, 93.32, 6.74, 15.4, 35.4, "", 2.99, 82.97}, 
 {"ISR", "Asia", "Israel", "2020-03-06", 17., 2., 0., 0., 1.964, 0.231, 0., 
  0., 2444., 275., 0.282, 0.032, 190., 0.022, "tests performed", 33.33, 
  8.655541*^6, 402.606, 30.6, 11.733, 7.359, 33132.32, 0.5, 93.32, 6.74, 
  15.4, 35.4, "", 2.99, 82.97}, {"ISR", "Asia", "Israel", "2020-03-07", 19., 
  2., 0., 0., 2.195, 0.231, 0., 0., 2780., 336., 0.321, 0.039, 215., 0.025, 
  "tests performed", 33.33, 8.655541*^6, 402.606, 30.6, 11.733, 7.359, 
  33132.32, 0.5, 93.32, 6.74, 15.4, 35.4, "", 2.99, 82.97}, 
 {"ISR", "Asia", "Israel", "2020-03-08", 25., 6., 0., 0., 2.888, 0.693, 0., 
  0., 3201., 421., 0.37, 0.049, 249., 0.029, "tests performed", 33.33, 
  8.655541*^6, 402.606, 30.6, 11.733, 7.359, 33132.32, 0.5, 93.32, 6.74, 
  15.4, 35.4, "", 2.99, 82.97}, {"ISR", "Asia", "Israel", "2020-03-09", 39., 
  14., 0., 0., 4.506, 1.617, 0., 0., 3719., 518., 0.43, 0.06, 298., 0.034, 
  "tests performed", 33.33, 8.655541*^6, 402.606, 30.6, 11.733, 7.359, 
  33132.32, 0.5, 93.32, 6.74, 15.4, 35.4, "", 2.99, 82.97}, 
 {"ISR", "Asia", "Israel", "2020-03-10", "", "", "", "", "", "", "", "", 
  4239., 520., 0.49, 0.06, 339., 0.039, "tests performed", 33.33, 
  8.655541*^6, 402.606, 30.6, 11.733, 7.359, 33132.32, 0.5, 93.32, 6.74, 
  15.4, 35.4, "", 2.99, 82.97}, {"ISR", "Asia", "Israel", "2020-03-11", 70., 
  31., 0., 0., 8.087, 3.582, 0., 0., 4641., 402., 0.536, 0.046, 378., 0.044, 
  "tests performed", 33.33, 8.655541*^6, 402.606, 30.6, 11.733, 7.359, 
  33132.32, 0.5, 93.32, 6.74, 15.4, 35.4, "", 2.99, 82.97}, 
 {"ISR", "Asia", "Israel", "2020-03-12", 82., 12., 0., 0., 9.474, 1.386, 0., 
  0., 5249., 608., 0.606, 0.07, 440., 0.051, "tests performed", 41.67, 
  8.655541*^6, 402.606, 30.6, 11.733, 7.359, 33132.32, 0.5, 93.32, 6.74, 
  15.4, 35.4, "", 2.99, 82.97}, {"ISR", "Asia", "Israel", "2020-03-13", 96., 
  14., 0., 0., 11.091, 1.617, 0., 0., 5946., 697., 0.687, 0.081, 500., 0.058, 
  "tests performed", 52.78, 8.655541*^6, 402.606, 30.6, 11.733, 7.359, 
  33132.32, 0.5, 93.32, 6.74, 15.4, 35.4, "", 2.99, 82.97}, 
 {"ISR", "Asia", "Israel", "2020-03-14", 116., 20., 0., 0., 13.402, 2.311, 
  0., 0., 6560., 614., 0.758, 0.071, 540., 0.062, "tests performed", 52.78, 
  8.655541*^6, 402.606, 30.6, 11.733, 7.359, 33132.32, 0.5, 93.32, 6.74, 
  15.4, 35.4, "", 2.99, 82.97}, {"ISR", "Asia", "Israel", "2020-03-15", 178., 
  62., 0., 0., 20.565, 7.163, 0., 0., 7744., 1184., 0.895, 0.137, 649., 
  0.075, "tests performed", 62.96, 8.655541*^6, 402.606, 30.6, 11.733, 7.359, 
  33132.32, 0.5, 93.32, 6.74, 15.4, 35.4, "", 2.99, 82.97}, 
 {"ISR", "Asia", "Israel", "2020-03-16", 250., 72., 0., 0., 28.883, 8.318, 
  0., 0., 9089., 1345., 1.05, 0.155, 767., 0.089, "tests performed", 68.52, 
  8.655541*^6, 402.606, 30.6, 11.733, 7.359, 33132.32, 0.5, 93.32, 6.74, 
  15.4, 35.4, "", 2.99, 82.97}, {"ISR", "Asia", "Israel", "2020-03-17", 260., 
  10., 0., 0., 30.039, 1.155, 0., 0., 10736., 1647., 1.24, 0.19, 928., 0.107, 
  "tests performed", 77.78, 8.655541*^6, 402.606, 30.6, 11.733, 7.359, 
  33132.32, 0.5, 93.32, 6.74, 15.4, 35.4, "", 2.99, 82.97}, 
 {"ISR", "Asia", "Israel", "2020-03-18", 427., 167., 0., 0., 49.333, 19.294, 
  0., 0., 12844., 2108., 1.484, 0.244, 1172., 0.135, "tests performed", 
  77.78, 8.655541*^6, 402.606, 30.6, 11.733, 7.359, 33132.32, 0.5, 93.32, 
  6.74, 15.4, 35.4, "", 2.99, 82.97}, {"ISR", "Asia", "Israel", "2020-03-19", 
  433., 6., 0., 0., 50.026, 0.693, 0., 0., 14918., 2074., 1.724, 0.24, 1381., 
  0.16, "tests performed", 77.78, 8.655541*^6, 402.606, 30.6, 11.733, 7.359, 
  33132.32, 0.5, 93.32, 6.74, 15.4, 35.4, "", 2.99, 82.97}, 
 {"ISR", "Asia", "Israel", "2020-03-20", 677., 244., 0., 0., 78.216, 28.19, 
  0., 0., 17239., 2321., 1.992, 0.268, 1613., 0.186, "tests performed", 
  81.48, 8.655541*^6, 402.606, 30.6, 11.733, 7.359, 33132.32, 0.5, 93.32, 
  6.74, 15.4, 35.4, "", 2.99, 82.97}, {"ISR", "Asia", "Israel", "2020-03-21", 
  712., 35., 1., 1., 82.259, 4.044, 0.116, 0.116, 19347., 2108., 2.235, 
  0.244, 1827., 0.211, "tests performed", 81.48, 8.655541*^6, 402.606, 30.6, 
  11.733, 7.359, 33132.32, 0.5, 93.32, 6.74, 15.4, 35.4, "", 2.99, 82.97}, 
 {"ISR", "Asia", "Israel", "2020-03-22", 883., 171., 1., 0., 102.016, 19.756, 
  0.116, 0., 22697., 3350., 2.622, 0.387, 2136., 0.247, "tests performed", 
  81.48, 8.655541*^6, 402.606, 30.6, 11.733, 7.359, 33132.32, 0.5, 93.32, 
  6.74, 15.4, 35.4, "", 2.99, 82.97}, {"ISR", "Asia", "Israel", "2020-03-23", 
  1071., 188., 1., 0., 123.736, 21.72, 0.116, 0., 26321., 3624., 3.041, 
  0.419, 2462., 0.284, "tests performed", 81.48, 8.655541*^6, 402.606, 30.6, 
  11.733, 7.359, 33132.32, 0.5, 93.32, 6.74, 15.4, 35.4, "", 2.99, 82.97}, 
 {"ISR", "Asia", "Israel", "2020-03-24", 1442., 371., 1., 0., 166.598, 
  42.863, 0.116, 0., 31110., 4789., 3.594, 0.553, 2911., 0.336, 
  "tests performed", 81.48, 8.655541*^6, 402.606, 30.6, 11.733, 7.359, 
  33132.32, 0.5, 93.32, 6.74, 15.4, 35.4, "", 2.99, 82.97}, 
 {"ISR", "Asia", "Israel", "2020-03-25", 1930., 488., 3., 2., 222.979, 56.38, 
  0.347, 0.231, 37045., 5935., 4.28, 0.686, 3457., 0.399, "tests performed", 
  81.48, 8.655541*^6, 402.606, 30.6, 11.733, 7.359, 33132.32, 0.5, 93.32, 
  6.74, 15.4, 35.4, "", 2.99, 82.97}, {"ISR", "Asia", "Israel", "2020-03-26", 
  2369., 439., 5., 2., 273.698, 50.719, 0.578, 0.231, 43549., 6504., 5.031, 
  0.751, 4090., 0.473, "tests performed", 81.48, 8.655541*^6, 402.606, 30.6, 
  11.733, 7.359, 33132.32, 0.5, 93.32, 6.74, 15.4, 35.4, "", 2.99, 82.97}, 
 {"ISR", "Asia", "Israel", "2020-03-27", 2666., 297., 8., 3., 308.011, 
  34.313, 0.924, 0.347, 49301., 5752., 5.696, 0.665, 4580., 0.529, 
  "tests performed", 81.48, 8.655541*^6, 402.606, 30.6, 11.733, 7.359, 
  33132.32, 0.5, 93.32, 6.74, 15.4, 35.4, "", 2.99, 82.97}, 
 {"ISR", "Asia", "Israel", "2020-03-28", 3035., 369., 10., 2., 350.642, 
  42.632, 1.155, 0.231, 55040., 5739., 6.359, 0.663, 5099., 0.589, 
  "tests performed", 81.48, 8.655541*^6, 402.606, 30.6, 11.733, 7.359, 
  33132.32, 0.5, 93.32, 6.74, 15.4, 35.4, "", 2.99, 82.97}, 
 {"ISR", "Asia", "Israel", "2020-03-29", 3619., 584., 12., 2., 418.114, 
  67.471, 1.386, 0.231, 62615., 7575., 7.234, 0.875, 5703., 0.659, 
  "tests performed", 81.48, 8.655541*^6, 402.606, 30.6, 11.733, 7.359, 
  33132.32, 0.5, 93.32, 6.74, 15.4, 35.4, "", 2.99, 82.97}, 
 {"ISR", "Asia", "Israel", "2020-03-30", 4247., 628., 15., 3., 490.668, 
  72.555, 1.733, 0.347, 69715., 7100., 8.054, 0.82, 6199., 0.716, 
  "tests performed", 81.48, 8.655541*^6, 402.606, 30.6, 11.733, 7.359, 
  33132.32, 0.5, 93.32, 6.74, 15.4, 35.4, "", 2.99, 82.97}, 
 {"ISR", "Asia", "Israel", "2020-03-31", 4473., 226., 17., 2., 516.779, 
  26.11, 1.964, 0.231, 77704., 7989., 8.977, 0.923, 6656., 0.769, 
  "tests performed", 81.48, 8.655541*^6, 402.606, 30.6, 11.733, 7.359, 
  33132.32, 0.5, 93.32, 6.74, 15.4, 35.4, "", 2.99, 82.97}, 
 {"ISR", "Asia", "Israel", "2020-04-01", 4916., 443., 20., 3., 567.96, 
  51.181, 2.311, 0.347, 86714., 9010., 10.018, 1.041, 7096., 0.82, 
  "tests performed", 85.19, 8.655541*^6, 402.606, 30.6, 11.733, 7.359, 
  33132.32, 0.5, 93.32, 6.74, 15.4, 35.4, "", 2.99, 82.97}, 
 {"ISR", "Asia", "Israel", "2020-04-02", 5591., 675., 21., 1., 645.945, 
  77.985, 2.426, 0.116, 96938., 10224., 11.2, 1.181, 7627., 0.881, 
  "tests performed", 85.19, 8.655541*^6, 402.606, 30.6, 11.733, 7.359, 
  33132.32, 0.5, 93.32, 6.74, 15.4, 35.4, "", 2.99, 82.97}, 
 {"ISR", "Asia", "Israel", "2020-04-03", 6252., 661., 34., 13., 722.312, 
  76.367, 3.928, 1.502, 107267., 10329., 12.393, 1.193, 8281., 0.957, 
  "tests performed", 87.96, 8.655541*^6, 402.606, 30.6, 11.733, 7.359, 
  33132.32, 0.5, 93.32, 6.74, 15.4, 35.4, "", 2.99, 82.97}, 
 {"ISR", "Asia", "Israel", "2020-04-04", 7428., 1176., 39., 5., 858.179, 
  135.867, 4.506, 0.578, 113618., 6351., 13.127, 0.734, 8368., 0.967, 
  "tests performed", 87.96, 8.655541*^6, 402.606, 30.6, 11.733, 7.359, 
  33132.32, 0.5, 93.32, 6.74, 15.4, 35.4, "", 2.99, 82.97}, 
 {"ISR", "Asia", "Israel", "2020-04-05", 8018., 590., 46., 7., 926.343, 
  68.164, 5.315, 0.809, 123013., 9395., 14.212, 1.085, 8628., 0.997, 
  "tests performed", 87.96, 8.655541*^6, 402.606, 30.6, 11.733, 7.359, 
  33132.32, 0.5, 93.32, 6.74, 15.4, 35.4, "", 2.99, 82.97}, 
 {"ISR", "Asia", "Israel", "2020-04-06", 8430., 412., 49., 3., 973.943, 47.6, 
  5.661, 0.347, 130507., 7494., 15.078, 0.866, 8685., 1.003, 
  "tests performed", 87.96, 8.655541*^6, 402.606, 30.6, 11.733, 7.359, 
  33132.32, 0.5, 93.32, 6.74, 15.4, 35.4, "", 2.99, 82.97}, 
 {"ISR", "Asia", "Israel", "2020-04-07", 8904., 474., 57., 8., 1028.705, 
  54.763, 6.585, 0.924, 137475., 6968., 15.883, 0.805, 8539., 0.987, 
  "tests performed", 90.74, 8.655541*^6, 402.606, 30.6, 11.733, 7.359, 
  33132.32, 0.5, 93.32, 6.74, 15.4, 35.4, "", 2.99, 82.97}, 
 {"ISR", "Asia", "Israel", "2020-04-08", 9248., 344., 65., 8., 1068.449, 
  39.743, 7.51, 0.924, 143353., 5878., 16.562, 0.679, 8091., 0.935, 
  "tests performed", 94.44, 8.655541*^6, 402.606, 30.6, 11.733, 7.359, 
  33132.32, 0.5, 93.32, 6.74, 15.4, 35.4, "", 2.99, 82.97}, 
 {"ISR", "Asia", "Israel", "2020-04-09", 9404., 156., 71., 6., 1086.472, 
  18.023, 8.203, 0.693, 149096., 5743., 17.225, 0.664, 7451., 0.861, 
  "tests performed", 94.44, 8.655541*^6, 402.606, 30.6, 11.733, 7.359, 
  33132.32, 0.5, 93.32, 6.74, 15.4, 35.4, "", 2.99, 82.97}, 
 {"ISR", "Asia", "Israel", "2020-04-10", 9968., 564., 86., 15., 1151.632, 
  65.161, 9.936, 1.733, 156442., 7346., 18.074, 0.849, 7025., 0.812, 
  "tests performed", 94.44, 8.655541*^6, 402.606, 30.6, 11.733, 7.359, 
  33132.32, 0.5, 93.32, 6.74, 15.4, 35.4, "", 2.99, 82.97}, 
 {"ISR", "Asia", "Israel", "2020-04-11", 10408., 440., 95., 9., 1202.467, 
  50.834, 10.976, 1.04, 163144., 6702., 18.849, 0.774, 7075., 0.817, 
  "tests performed", 91.67, 8.655541*^6, 402.606, 30.6, 11.733, 7.359, 
  33132.32, 0.5, 93.32, 6.74, 15.4, 35.4, "", 2.99, 82.97}, 
 {"ISR", "Asia", "Israel", "2020-04-12", 10743., 335., 101., 6., 1241.17, 
  38.704, 11.669, 0.693, 173745., 10601., 20.073, 1.225, 7247., 0.837, 
  "tests performed", 91.67, 8.655541*^6, 402.606, 30.6, 11.733, 7.359, 
  33132.32, 0.5, 93.32, 6.74, 15.4, 35.4, "", 2.99, 82.97}, 
 {"ISR", "Asia", "Israel", "2020-04-13", 11145., 402., 103., 2., 1287.614, 
  46.444, 11.9, 0.231, 184694., 10949., 21.338, 1.265, 7741., 0.894, 
  "tests performed", 91.67, 8.655541*^6, 402.606, 30.6, 11.733, 7.359, 
  33132.32, 0.5, 93.32, 6.74, 15.4, 35.4, "", 2.99, 82.97}, 
 {"ISR", "Asia", "Israel", "2020-04-14", 11586., 441., 116., 13., 1338.565, 
  50.95, 13.402, 1.502, 197372., 12678., 22.803, 1.465, 8557., 0.989, 
  "tests performed", 94.44, 8.655541*^6, 402.606, 30.6, 11.733, 7.359, 
  33132.32, 0.5, 93.32, 6.74, 15.4, 35.4, "", 2.99, 82.97}, 
 {"ISR", "Asia", "Israel", "2020-04-15", 12046., 460., 123., 7., 1391.71, 
  53.145, 14.211, 0.809, 206821., 9449., 23.895, 1.092, 9067., 1.048, 
  "tests performed", 94.44, 8.655541*^6, 402.606, 30.6, 11.733, 7.359, 
  33132.32, 0.5, 93.32, 6.74, 15.4, 35.4, "", 2.99, 82.97}, 
 {"ISR", "Asia", "Israel", "2020-04-16", 12501., 455., 130., 7., 1444.277, 
  52.567, 15.019, 0.809, 219610., 12789., 25.372, 1.478, 10073., 1.164, 
  "tests performed", 94.44, 8.655541*^6, 402.606, 30.6, 11.733, 7.359, 
  33132.32, 0.5, 93.32, 6.74, 15.4, 35.4, "", 2.99, 82.97}, 
 {"ISR", "Asia", "Israel", "2020-04-17", 12758., 257., 142., 12., 1473.969, 
  29.692, 16.406, 1.386, 231206., 11596., 26.712, 1.34, 10681., 1.234, 
  "tests performed", 91.67, 8.655541*^6, 402.606, 30.6, 11.733, 7.359, 
  33132.32, 0.5, 93.32, 6.74, 15.4, 35.4, "", 2.99, 82.97}, 
 {"ISR", "Asia", "Israel", "2020-04-18", 12982., 224., 151., 9., 1499.848, 
  25.879, 17.445, 1.04, 241812., 10606., 27.937, 1.225, 11238., 1.298, 
  "tests performed", 91.67, 8.655541*^6, 402.606, 30.6, 11.733, 7.359, 
  33132.32, 0.5, 93.32, 6.74, 15.4, 35.4, "", 2.99, 82.97}, 
 {"ISR", "Asia", "Israel", "2020-04-19", 13265., 283., 164., 13., 1532.544, 
  32.696, 18.947, 1.502, 253291., 11479., 29.263, 1.326, 11364., 1.313, 
  "tests performed", 87.96, 8.655541*^6, 402.606, 30.6, 11.733, 7.359, 
  33132.32, 0.5, 93.32, 6.74, 15.4, 35.4, "", 2.99, 82.97}, 
 {"ISR", "Asia", "Israel", "2020-04-20", 13491., 226., 172., 8., 1558.655, 
  26.11, 19.872, 0.924, 268657., 15366., 31.039, 1.775, 11995., 1.386, 
  "tests performed", 87.96, 8.655541*^6, 402.606, 30.6, 11.733, 7.359, 
  33132.32, 0.5, 93.32, 6.74, 15.4, 35.4, "", 2.99, 82.97}, 
 {"ISR", "Asia", "Israel", "2020-04-21", 13713., 222., 177., 5., 1584.303, 
  25.648, 20.449, 0.578, 282269., 13612., 32.611, 1.573, 12128., 1.401, 
  "tests performed", 87.96, 8.655541*^6, 402.606, 30.6, 11.733, 7.359, 
  33132.32, 0.5, 93.32, 6.74, 15.4, 35.4, "", 2.99, 82.97}, 
 {"ISR", "Asia", "Israel", "2020-04-22", 13942., 229., 184., 7., 1610.76, 
  26.457, 21.258, 0.809, 295561., 13292., 34.147, 1.536, 12677., 1.465, 
  "tests performed", 87.96, 8.655541*^6, 402.606, 30.6, 11.733, 7.359, 
  33132.32, 0.5, 93.32, 6.74, 15.4, 35.4, "", 2.99, 82.97}, 
 {"ISR", "Asia", "Israel", "2020-04-23", 14592., 650., 191., 7., 1685.856, 
  75.096, 22.067, 0.809, 309744., 14183., 35.786, 1.639, 12876., 1.488, 
  "tests performed", 87.96, 8.655541*^6, 402.606, 30.6, 11.733, 7.359, 
  33132.32, 0.5, 93.32, 6.74, 15.4, 35.4, "", 2.99, 82.97}, 
 {"ISR", "Asia", "Israel", "2020-04-24", 14882., 290., 193., 2., 1719.361, 
  33.505, 22.298, 0.231, 322369., 12625., 37.244, 1.459, 13023., 1.505, 
  "tests performed", 87.96, 8.655541*^6, 402.606, 30.6, 11.733, 7.359, 
  33132.32, 0.5, 93.32, 6.74, 15.4, 35.4, "", 2.99, 82.97}, 
 {"ISR", "Asia", "Israel", "2020-04-25", 15058., 176., 194., 1., 1739.695, 
  20.334, 22.413, 0.116, 331447., 9078., 38.293, 1.049, 12805., 1.479, 
  "tests performed", 87.96, 8.655541*^6, 402.606, 30.6, 11.733, 7.359, 
  33132.32, 0.5, 93.32, 6.74, 15.4, 35.4, "", 2.99, 82.97}, 
 {"ISR", "Asia", "Israel", "2020-04-26", 15298., 240., 199., 5., 1767.423, 
  27.728, 22.991, 0.578, 339909., 8462., 39.271, 0.978, 12374., 1.43, 
  "tests performed", 84.26, 8.655541*^6, 402.606, 30.6, 11.733, 7.359, 
  33132.32, 0.5, 93.32, 6.74, 15.4, 35.4, "", 2.99, 82.97}, 
 {"ISR", "Asia", "Israel", "2020-04-27", 15398., 100., 199., 0., 1778.976, 
  11.553, 22.991, 0., 351276., 11367., 40.584, 1.313, 11803., 1.364, 
  "tests performed", 84.26, 8.655541*^6, 402.606, 30.6, 11.733, 7.359, 
  33132.32, 0.5, 93.32, 6.74, 15.4, 35.4, "", 2.99, 82.97}, 
 {"ISR", "Asia", "Israel", "2020-04-28", 15466., 68., 202., 3., 1786.832, 
  7.856, 23.338, 0.347, 361916., 10640., 41.813, 1.229, 11378., 1.315, 
  "tests performed", 87.04, 8.655541*^6, 402.606, 30.6, 11.733, 7.359, 
  33132.32, 0.5, 93.32, 6.74, 15.4, 35.4, "", 2.99, 82.97}, 
 {"ISR", "Asia", "Israel", "2020-04-29", 15589., 123., 208., 6., 1801.043, 
  14.211, 24.031, 0.693, 370912., 8996., 42.853, 1.039, 10764., 1.244, 
  "tests performed", 87.04, 8.655541*^6, 402.606, 30.6, 11.733, 7.359, 
  33132.32, 0.5, 93.32, 6.74, 15.4, 35.4, "", 2.99, 82.97}, 
 {"ISR", "Asia", "Israel", "2020-04-30", 15834., 245., 215., 7., 1829.348, 
  28.306, 24.84, 0.809, 380841., 9929., 44., 1.147, 10157., 1.173, 
  "tests performed", 84.26, 8.655541*^6, 402.606, 30.6, 11.733, 7.359, 
  33132.32, 0.5, 93.32, 6.74, 15.4, 35.4, "", 2.99, 82.97}, 
 {"ISR", "Asia", "Israel", "2020-05-01", 15946., 112., 222., 7., 1842.288, 
  12.94, 25.648, 0.809, 391891., 11050., 45.276, 1.277, 9932., 1.147, 
  "tests performed", 84.26, 8.655541*^6, 402.606, 30.6, 11.733, 7.359, 
  33132.32, 0.5, 93.32, 6.74, 15.4, 35.4, "", 2.99, 82.97}, 
 {"ISR", "Asia", "Israel", "2020-05-02", 16101., 155., 225., 3., 1860.196, 
  17.908, 25.995, 0.347, 397459., 5568., 45.92, 0.643, 9430., 1.089, 
  "tests performed", 84.26, 8.655541*^6, 402.606, 30.6, 11.733, 7.359, 
  33132.32, 0.5, 93.32, 6.74, 15.4, 35.4, "", 2.99, 82.97}, 
 {"ISR", "Asia", "Israel", "2020-05-03", 16185., 84., 229., 4., 1869.9, 
  9.705, 26.457, 0.462, 405487., 8028., 46.847, 0.927, 9368., 1.082, 
  "tests performed", 80.56, 8.655541*^6, 402.606, 30.6, 11.733, 7.359, 
  33132.32, 0.5, 93.32, 6.74, 15.4, 35.4, "", 2.99, 82.97}, 
 {"ISR", "Asia", "Israel", "2020-05-04", 16208., 23., 232., 3., 1872.558, 
  2.657, 26.804, 0.347, 414744., 9257., 47.917, 1.069, 9067., 1.048, 
  "tests performed", 80.56, 8.655541*^6, 402.606, 30.6, 11.733, 7.359, 
  33132.32, 0.5, 93.32, 6.74, 15.4, 35.4, "", 2.99, 82.97}, 
 {"ISR", "Asia", "Israel", "2020-05-05", 16246., 38., 235., 3., 1876.948, 
  4.39, 27.15, 0.347, 423700., 8956., 48.951, 1.035, 8826., 1.02, 
  "tests performed", 77.78, 8.655541*^6, 402.606, 30.6, 11.733, 7.359, 
  33132.32, 0.5, 93.32, 6.74, 15.4, 35.4, "", 2.99, 82.97}, 
 {"ISR", "Asia", "Israel", "2020-05-06", 16289., 43., 238., 3., 1881.916, 
  4.968, 27.497, 0.347, 433165., 9465., 50.045, 1.094, 8893., 1.027, 
  "tests performed", 77.78, 8.655541*^6, 402.606, 30.6, 11.733, 7.359, 
  33132.32, 0.5, 93.32, 6.74, 15.4, 35.4, "", 2.99, 82.97}, 
 {"ISR", "Asia", "Israel", "2020-05-07", 16310., 21., 239., 1., 1884.342, 
  2.426, 27.612, 0.116, 443283., 10118., 51.214, 1.169, 8920., 1.031, 
  "tests performed", 77.78, 8.655541*^6, 402.606, 30.6, 11.733, 7.359, 
  33132.32, 0.5, 93.32, 6.74, 15.4, 35.4, "", 2.99, 82.97}, 
 {"ISR", "Asia", "Israel", "2020-05-08", 16381., 71., 240., 1., 1892.545, 
  8.203, 27.728, 0.116, 451440., 8157., 52.156, 0.942, 8507., 0.983, 
  "tests performed", 77.78, 8.655541*^6, 402.606, 30.6, 11.733, 7.359, 
  33132.32, 0.5, 93.32, 6.74, 15.4, 35.4, "", 2.99, 82.97}, 
 {"ISR", "Asia", "Israel", "2020-05-09", 16436., 55., 245., 5., 1898.899, 
  6.354, 28.306, 0.578, 455308., 3868., 52.603, 0.447, 8264., 0.955, 
  "tests performed", 77.78, 8.655541*^6, 402.606, 30.6, 11.733, 7.359, 
  33132.32, 0.5, 93.32, 6.74, 15.4, 35.4, "", 2.99, 82.97}, 
 {"ISR", "Asia", "Israel", "2020-05-10", 16454., 18., 247., 2., 1900.979, 
  2.08, 28.537, 0.231, 460252., 4944., 53.174, 0.571, 7824., 0.904, 
  "tests performed", 77.78, 8.655541*^6, 402.606, 30.6, 11.733, 7.359, 
  33132.32, 0.5, 93.32, 6.74, 15.4, 35.4, "", 2.99, 82.97}, 
 {"ISR", "Asia", "Israel", "2020-05-11", 16477., 23., 252., 5., 1903.636, 
  2.657, 29.114, 0.578, 469469., 9217., 54.239, 1.065, 7818., 0.903, 
  "tests performed", 77.78, 8.655541*^6, 402.606, 30.6, 11.733, 7.359, 
  33132.32, 0.5, 93.32, 6.74, 15.4, 35.4, "", 2.99, 82.97}, 
 {"ISR", "Asia", "Israel", "2020-05-12", 16506., 29., 258., 6., 1906.987, 
  3.35, 29.807, 0.693, 477005., 7536., 55.11, 0.871, 7615., 0.88, 
  "tests performed", 77.78, 8.655541*^6, 402.606, 30.6, 11.733, 7.359, 
  33132.32, 0.5, 93.32, 6.74, 15.4, 35.4, "", 2.99, 82.97}, 
 {"ISR", "Asia", "Israel", "2020-05-13", 16529., 23., 260., 2., 1909.644, 
  2.657, 30.039, 0.231, 485275., 8270., 56.065, 0.955, 7444., 0.86, 
  "tests performed", 77.78, 8.655541*^6, 402.606, 30.6, 11.733, 7.359, 
  33132.32, 0.5, 93.32, 6.74, 15.4, 35.4, "", 2.99, 82.97}, 
 {"ISR", "Asia", "Israel", "2020-05-14", 16548., 19., 264., 4., 1911.839, 
  2.195, 30.501, 0.462, 493690., 8415., 57.037, 0.972, 7201., 0.832, 
  "tests performed", 77.78, 8.655541*^6, 402.606, 30.6, 11.733, 7.359, 
  33132.32, 0.5, 93.32, 6.74, 15.4, 35.4, "", 2.99, 82.97}, 
 {"ISR", "Asia", "Israel", "2020-05-15", 16579., 31., 265., 1., 1915.42, 
  3.582, 30.616, 0.116, 499384., 5694., 57.695, 0.658, 6849., 0.791, 
  "tests performed", 77.78, 8.655541*^6, 402.606, 30.6, 11.733, 7.359, 
  33132.32, 0.5, 93.32, 6.74, 15.4, 35.4, "", 2.99, 82.97}, 
 {"ISR", "Asia", "Israel", "2020-05-16", 16589., 10., 266., 1., 1916.576, 
  1.155, 30.732, 0.116, 500886., 1502., 57.869, 0.174, 6511., 0.752, 
  "tests performed", 77.78, 8.655541*^6, 402.606, 30.6, 11.733, 7.359, 
  33132.32, 0.5, 93.32, 6.74, 15.4, 35.4, "", 2.99, 82.97}, 
 {"ISR", "Asia", "Israel", "2020-05-17", 16608., 19., 268., 2., 1918.771, 
  2.195, 30.963, 0.231, 505519., 4633., 58.404, 0.535, 6467., 0.747, 
  "tests performed", 77.78, 8.655541*^6, 402.606, 30.6, 11.733, 7.359, 
  33132.32, 0.5, 93.32, 6.74, 15.4, 35.4, "", 2.99, 82.97}, 
 {"ISR", "Asia", "Israel", "2020-05-18", 16617., 9., 272., 4., 1919.811, 
  1.04, 31.425, 0.462, 513211., 7692., 59.293, 0.889, 6249., 0.722, 
  "tests performed", 77.78, 8.655541*^6, 402.606, 30.6, 11.733, 7.359, 
  33132.32, 0.5, 93.32, 6.74, 15.4, 35.4, "", 2.99, 82.97}, 
 {"ISR", "Asia", "Israel", "2020-05-19", 16621., 4., 272., 0., 1920.273, 
  0.462, 31.425, 0., 520352., 7141., 60.118, 0.825, 6192., 0.715, 
  "tests performed", 77.78, 8.655541*^6, 402.606, 30.6, 11.733, 7.359, 
  33132.32, 0.5, 93.32, 6.74, 15.4, 35.4, "", 2.99, 82.97}, 
 {"ISR", "Asia", "Israel", "2020-05-20", 16650., 29., 277., 5., 1923.623, 
  3.35, 32.003, 0.578, 526320., 5968., 60.807, 0.69, 5864., 0.677, 
  "tests performed", 75., 8.655541*^6, 402.606, 30.6, 11.733, 7.359, 
  33132.32, 0.5, 93.32, 6.74, 15.4, 35.4, "", 2.99, 82.97}, 
 {"ISR", "Asia", "Israel", "2020-05-21", 16670., 20., 279., 2., 1925.934, 
  2.311, 32.234, 0.231, 532486., 6166., 61.52, 0.712, 5542., 0.64, 
  "tests performed", 75., 8.655541*^6, 402.606, 30.6, 11.733, 7.359, 
  33132.32, 0.5, 93.32, 6.74, 15.4, 35.4, "", 2.99, 82.97}, 
 {"ISR", "Asia", "Israel", "2020-05-22", 16690., 20., 279., 0., 1928.245, 
  2.311, 32.234, 0., 537482., 4996., 62.097, 0.577, 5443., 0.629, 
  "tests performed", 75., 8.655541*^6, 402.606, 30.6, 11.733, 7.359, 
  33132.32, 0.5, 93.32, 6.74, 15.4, 35.4, "", 2.99, 82.97}, 
 {"ISR", "Asia", "Israel", "2020-05-23", 16690., 0., 279., 0., 1928.245, 0., 
  32.234, 0., 538199., 717., 62.18, 0.083, 5330., 0.616, "tests performed", 
  75., 8.655541*^6, 402.606, 30.6, 11.733, 7.359, 33132.32, 0.5, 93.32, 6.74, 
  15.4, 35.4, "", 2.99, 82.97}, {"ISR", "Asia", "Israel", "2020-05-24", 
  16690., 0., 279., 0., 1928.245, 0., 32.234, 0., 542008., 3809., 62.62, 
  0.44, 5213., 0.602, "tests performed", 75., 8.655541*^6, 402.606, 30.6, 
  11.733, 7.359, 33132.32, 0.5, 93.32, 6.74, 15.4, 35.4, "", 2.99, 82.97}, 
 {"ISR", "Asia", "Israel", "2020-05-25", 16720., 30., 280., 1., 1931.711, 
  3.466, 32.349, 0.116, 547339., 5331., 63.236, 0.616, 4875., 0.563, 
  "tests performed", 75., 8.655541*^6, 402.606, 30.6, 11.733, 7.359, 
  33132.32, 0.5, 93.32, 6.74, 15.4, 35.4, "", 2.99, 82.97}, 
 {"ISR", "Asia", "Israel", "2020-05-26", 16734., 14., 281., 1., 1933.328, 
  1.617, 32.465, 0.116, 554157., 6818., 64.023, 0.788, 4829., 0.558, 
  "tests performed", 75., 8.655541*^6, 402.606, 30.6, 11.733, 7.359, 
  33132.32, 0.5, 93.32, 6.74, 15.4, 35.4, "", 2.99, 82.97}, 
 {"ISR", "Asia", "Israel", "2020-05-27", 16757., 23., 281., 0., 1935.985, 
  2.657, 32.465, 0., 560885., 6728., 64.801, 0.777, 4938., 0.571, 
  "tests performed", 75., 8.655541*^6, 402.606, 30.6, 11.733, 7.359, 
  33132.32, 0.5, 93.32, 6.74, 15.4, 35.4, "", 2.99, 82.97}, 
 {"ISR", "Asia", "Israel", "2020-05-28", 16793., 36., 281., 0., 1940.144, 
  4.159, 32.465, 0., 566239., 5354., 65.419, 0.619, 4822., 0.557, 
  "tests performed", 75., 8.655541*^6, 402.606, 30.6, 11.733, 7.359, 
  33132.32, 0.5, 93.32, 6.74, 15.4, 35.4, "", 2.99, 82.97}, 
 {"ISR", "Asia", "Israel", "2020-05-29", 16872., 79., 284., 3., 1949.272, 
  9.127, 32.811, 0.347, 568102., 1863., 65.634, 0.215, 4374., 0.505, 
  "tests performed", 75., 8.655541*^6, 402.606, 30.6, 11.733, 7.359, 
  33132.32, 0.5, 93.32, 6.74, 15.4, 35.4, "", 2.99, 82.97}, 
 {"ISR", "Asia", "Israel", "2020-05-30", 16987., 115., 284., 0., 1962.558, 
  13.286, 32.811, 0., 569160., 1058., 65.757, 0.122, 4423., 0.511, 
  "tests performed", 75., 8.655541*^6, 402.606, 30.6, 11.733, 7.359, 
  33132.32, 0.5, 93.32, 6.74, 15.4, 35.4, "", 2.99, 82.97}, 
 {"ISR", "Asia", "Israel", "2020-05-31", 17012., 25., 284., 0., 1965.446, 
  2.888, 32.811, 0., 574801., 5641., 66.408, 0.652, 4685., 0.541, 
  "tests performed", 75., 8.655541*^6, 402.606, 30.6, 11.733, 7.359, 
  33132.32, 0.5, 93.32, 6.74, 15.4, 35.4, "", 2.99, 82.97}, 
 {"ISR", "Asia", "Israel", "2020-06-01", 17071., 59., 285., 1., 1972.263, 
  6.816, 32.927, 0.116, 582958., 8157., 67.351, 0.942, 5088., 0.588, 
  "tests performed", 75., 8.655541*^6, 402.606, 30.6, 11.733, 7.359, 
  33132.32, 0.5, 93.32, 6.74, 15.4, 35.4, "", 2.99, 82.97}, 
 {"ISR", "Asia", "Israel", "2020-06-02", 17219., 148., 287., 2., 1989.361, 
  17.099, 33.158, 0.231, 594715., 11757., 68.709, 1.358, 5794., 0.669, 
  "tests performed", 75., 8.655541*^6, 402.606, 30.6, 11.733, 7.359, 
  33132.32, 0.5, 93.32, 6.74, 15.4, 35.4, "", 2.99, 82.97}, 
 {"ISR", "Asia", "Israel", "2020-06-03", 17342., 123., 290., 3., 2003.572, 
  14.211, 33.505, 0.347, 607924., 13209., 70.235, 1.526, 6720., 0.776, 
  "tests performed", 75., 8.655541*^6, 402.606, 30.6, 11.733, 7.359, 
  33132.32, 0.5, 93.32, 6.74, 15.4, 35.4, "", 2.99, 82.97}, 
 {"ISR", "Asia", "Israel", "2020-06-04", 17429., 87., 291., 1., 2013.623, 
  10.051, 33.62, 0.116, 622822., 14898., 71.956, 1.721, 8083., 0.934, 
  "tests performed", 75., 8.655541*^6, 402.606, 30.6, 11.733, 7.359, 
  33132.32, 0.5, 93.32, 6.74, 15.4, 35.4, "", 2.99, 82.97}, 
 {"ISR", "Asia", "Israel", "2020-06-05", 17562., 133., 291., 0., 2028.989, 
  15.366, 33.62, 0., 639295., 16473., 73.86, 1.903, 10170., 1.175, 
  "tests performed", 75., 8.655541*^6, 402.606, 30.6, 11.733, 7.359, 
  33132.32, 0.5, 93.32, 6.74, 15.4, 35.4, "", 2.99, 82.97}, 
 {"ISR", "Asia", "Israel", "2020-06-06", 17706., 144., 292., 1., 2045.626, 
  16.637, 33.736, 0.116, 650832., 11537., 75.193, 1.333, 11667., 1.348, 
  "tests performed", 75., 8.655541*^6, 402.606, 30.6, 11.733, 7.359, 
  33132.32, 0.5, 93.32, 6.74, 15.4, 35.4, "", 2.99, 82.97}, 
 {"ISR", "Asia", "Israel", "2020-06-07", 17783., 77., 297., 5., 2054.522, 
  8.896, 34.313, 0.578, 665929., 15097., 76.937, 1.744, 13018., 1.504, 
  "tests performed", 75., 8.655541*^6, 402.606, 30.6, 11.733, 7.359, 
  33132.32, 0.5, 93.32, 6.74, 15.4, 35.4, "", 2.99, 82.97}, 
 {"ISR", "Asia", "Israel", "2020-06-08", 17915., 132., 298., 1., 2069.772, 
  15.25, 34.429, 0.116, 680573., 14644., 78.629, 1.692, 13945., 1.611, 
  "tests performed", 75., 8.655541*^6, 402.606, 30.6, 11.733, 7.359, 
  33132.32, 0.5, 93.32, 6.74, 15.4, 35.4, "", 2.99, 82.97}, 
 {"ISR", "Asia", "Israel", "2020-06-09", 18089., 174., 298., 0., 2089.875, 
  20.103, 34.429, 0., 695630., 15057., 80.368, 1.74, 14416., 1.666, 
  "tests performed", 75., 8.655541*^6, 402.606, 30.6, 11.733, 7.359, 
  33132.32, 0.5, 93.32, 6.74, 15.4, 35.4, "", 2.99, 82.97}, 
 {"ISR", "Asia", "Israel", "2020-06-10", 18268., 179., 299., 1., 2110.556, 
  20.68, 34.544, 0.116, 714111., 18481., 82.503, 2.135, 15170., 1.753, 
  "tests performed", 75., 8.655541*^6, 402.606, 30.6, 11.733, 7.359, 
  33132.32, 0.5, 93.32, 6.74, 15.4, 35.4, "", 2.99, 82.97}, 
 {"ISR", "Asia", "Israel", "2020-06-11", 18355., 87., 299., 0., 2120.607, 
  10.051, 34.544, 0., 729921., 15810., 84.33, 1.827, 15300., 1.768, 
  "tests performed", 75., 8.655541*^6, 402.606, 30.6, 11.733, 7.359, 
  33132.32, 0.5, 93.32, 6.74, 15.4, 35.4, "", 2.99, 82.97}, 
 {"ISR", "Asia", "Israel", "2020-06-12", 18701., 346., 300., 1., 2160.581, 
  39.974, 34.66, 0.116, 743052., 13131., 85.847, 1.517, 14822., 1.712, 
  "tests performed", 75., 8.655541*^6, 402.606, 30.6, 11.733, 7.359, 
  33132.32, 0.5, 93.32, 6.74, 15.4, 35.4, "", 2.99, 82.97}, 
 {"ISR", "Asia", "Israel", "2020-06-13", 18876., 175., 300., 0., 2180.8, 
  20.218, 34.66, 0., 750031., 6979., 86.653, 0.806, 14171., 1.637, 
  "tests performed", 75., 8.655541*^6, 402.606, 30.6, 11.733, 7.359, 
  33132.32, 0.5, 93.32, 6.74, 15.4, 35.4, "", 2.99, 82.97}, 
 {"ISR", "Asia", "Israel", "2020-06-14", 19008., 132., 300., 0., 2196.05, 
  15.25, 34.66, 0., 758870., 8839., 87.674, 1.021, 13277., 1.534, 
  "tests performed", 75., 8.655541*^6, 402.606, 30.6, 11.733, 7.359, 
  33132.32, 0.5, 93.32, 6.74, 15.4, 35.4, "", 2.99, 82.97}, 
 {"ISR", "Asia", "Israel", "2020-06-15", 19121., 113., 302., 2., 2209.105, 
  13.055, 34.891, 0.231, 773303., 14433., 89.342, 1.667, 13247., 1.53, 
  "tests performed", 75., 8.655541*^6, 402.606, 30.6, 11.733, 7.359, 
  33132.32, 0.5, 93.32, 6.74, 15.4, 35.4, "", 2.99, 82.97}, 
 {"ISR", "Asia", "Israel", "2020-06-16", 19338., 217., 302., 0., 2234.176, 
  25.071, 34.891, 0., 789536., 16233., 91.217, 1.875, 13415., 1.55, 
  "tests performed", 75., 8.655541*^6, 402.606, 30.6, 11.733, 7.359, 
  33132.32, 0.5, 93.32, 6.74, 15.4, 35.4, "", 2.99, 82.97}, 
 {"ISR", "Asia", "Israel", "2020-06-17", 19637., 299., 303., 1., 2268.72, 
  34.544, 35.006, 0.116, 805555., 16019., 93.068, 1.851, 13063., 1.509, 
  "tests performed", 75., 8.655541*^6, 402.606, 30.6, 11.733, 7.359, 
  33132.32, 0.5, 93.32, 6.74, 15.4, 35.4, "", 2.99, 82.97}, 
 {"ISR", "Asia", "Israel", "2020-06-18", 19894., 257., 303., 0., 2298.412, 
  29.692, 35.006, 0., 822922., 17367., 95.075, 2.006, 13286., 1.535, 
  "tests performed", 75., 8.655541*^6, 402.606, 30.6, 11.733, 7.359, 
  33132.32, 0.5, 93.32, 6.74, 15.4, 35.4, "", 2.99, 82.97}, 
 {"ISR", "Asia", "Israel", "2020-06-19", 20036., 142., 303., 0., 2314.818, 
  16.406, 35.006, 0., 835685., 12763., 96.549, 1.475, 13233., 1.529, 
  "tests performed", 75., 8.655541*^6, 402.606, 30.6, 11.733, 7.359, 
  33132.32, 0.5, 93.32, 6.74, 15.4, 35.4, "", 2.99, 82.97}, 
 {"ISR", "Asia", "Israel", "2020-06-20", 20339., 303., 304., 1., 2349.824, 
  35.006, 35.122, 0.116, 841694., 6009., 97.243, 0.694, 13095., 1.513, 
  "tests performed", 75., 8.655541*^6, 402.606, 30.6, 11.733, 7.359, 
  33132.32, 0.5, 93.32, 6.74, 15.4, 35.4, "", 2.99, 82.97}, 
 {"ISR", "Asia", "Israel", "2020-06-21", 20633., 294., 305., 1., 2383.791, 
  33.967, 35.238, 0.116, 850842., 9148., 98.3, 1.057, 13139., 1.518, 
  "tests performed", 75., 8.655541*^6, 402.606, 30.6, 11.733, 7.359, 
  33132.32, 0.5, 93.32, 6.74, 15.4, 35.4, "", 2.99, 82.97}, 
 {"ISR", "Asia", "Israel", "2020-06-22", 20778., 145., 306., 1., 2400.543, 
  16.752, 35.353, 0.116, 864848., 14006., 99.918, 1.618, 13078., 1.511, 
  "tests performed", 75., 8.655541*^6, 402.606, 30.6, 11.733, 7.359, 
  33132.32, 0.5, 93.32, 6.74, 15.4, 35.4, "", 2.99, 82.97}, 
 {"ISR", "Asia", "Israel", "2020-06-23", 21082., 304., 307., 1., 2435.665, 
  35.122, 35.469, 0.116, 884690., 19842., 102.211, 2.292, 13593., 1.57, 
  "tests performed", 75., 8.655541*^6, 402.606, 30.6, 11.733, 7.359, 
  33132.32, 0.5, 93.32, 6.74, 15.4, 35.4, "", 2.99, 82.97}, 
 {"ISR", "Asia", "Israel", "2020-06-24", 21512., 430., 308., 1., 2485.344, 
  49.679, 35.584, 0.116, 903081., 18391., 104.336, 2.125, 13932., 1.61, 
  "tests performed", 75., 8.655541*^6, 402.606, 30.6, 11.733, 7.359, 
  33132.32, 0.5, 93.32, 6.74, 15.4, 35.4, "", 2.99, 82.97}, 
 {"ISR", "Asia", "Israel", "2020-06-25", 22044., 532., 308., 0., 2546.808, 
  61.464, 35.584, 0., 921743., 18662., 106.492, 2.156, 14117., 1.631, 
  "tests performed", 75., 8.655541*^6, 402.606, 30.6, 11.733, 7.359, 
  33132.32, 0.5, 93.32, 6.74, 15.4, 35.4, "", 2.99, 82.97}, 
 {"ISR", "Asia", "Israel", "2020-06-26", 22400., 356., 309., 1., 2587.938, 
  41.13, 35.7, 0.116, 938272., 16529., 108.401, 1.91, 14655., 1.693, 
  "tests performed", 75., 8.655541*^6, 402.606, 30.6, 11.733, 7.359, 
  33132.32, 0.5, 93.32, 6.74, 15.4, 35.4, "", 2.99, 82.97}, 
 {"ISR", "Asia", "Israel", "2020-06-27", 22800., 400., 314., 5., 2634.151, 
  46.213, 36.277, 0.578, 948759., 10487., 109.613, 1.212, 15295., 1.767, 
  "tests performed", 75., 8.655541*^6, 402.606, 30.6, 11.733, 7.359, 
  33132.32, 0.5, 93.32, 6.74, 15.4, 35.4, "", 2.99, 82.97}, 
 {"ISR", "Asia", "Israel", "2020-06-28", 23421., 621., 317., 3., 2705.897, 
  71.746, 36.624, 0.347, 959145., 10386., 110.813, 1.2, 15472., 1.788, 
  "tests performed", 75., 8.655541*^6, 402.606, 30.6, 11.733, 7.359, 
  33132.32, 0.5, 93.32, 6.74, 15.4, 35.4, "", 2.99, 82.97}, 
 {"ISR", "Asia", "Israel", "2020-06-29", 23755., 334., 318., 1., 2744.485, 
  38.588, 36.739, 0.116, 980157., 21012., 113.24, 2.428, 16473., 1.903, 
  "tests performed", 75., 8.655541*^6, 402.606, 30.6, 11.733, 7.359, 
  33132.32, 0.5, 93.32, 6.74, 15.4, 35.4, "", 2.99, 82.97}, 
 {"ISR", "Asia", "Israel", "2020-06-30", 24441., 686., 319., 1., 2823.74, 
  79.256, 36.855, 0.116, 1.000995*^6, 20838., 115.648, 2.407, 16615., 1.92, 
  "tests performed", 69.44, 8.655541*^6, 402.606, 30.6, 11.733, 7.359, 
  33132.32, 0.5, 93.32, 6.74, 15.4, 35.4, "", 2.99, 82.97}, 
 {"ISR", "Asia", "Israel", "2020-07-01", 25244., 803., 320., 1., 2916.513, 
  92.773, 36.971, 0.116, "", "", "", "", "", "", "", 69.44, 8.655541*^6, 
  402.606, 30.6, 11.733, 7.359, 33132.32, 0.5, 93.32, 6.74, 15.4, 35.4, "", 
  2.99, 82.97}, {"ISR", "Asia", "Israel", "2020-07-02", 26257., 1013., 322., 
  2., 3033.548, 117.035, 37.202, 0.231, "", "", "", "", "", "", "", 69.44, 
  8.655541*^6, 402.606, 30.6, 11.733, 7.359, 33132.32, 0.5, 93.32, 6.74, 
  15.4, 35.4, "", 2.99, 82.97}, {"ISR", "Asia", "Israel", "2020-07-03", 
  27542., 1285., 325., 3., 3182.008, 148.46, 37.548, 0.347, "", "", "", "", 
  "", "", "", "", 8.655541*^6, 402.606, 30.6, 11.733, 7.359, 33132.32, 0.5, 
  93.32, 6.74, 15.4, 35.4, "", 2.99, 82.97}, {"ISR", "Asia", "Israel", 
  "2020-07-04", 28055., 513., 326., 1., 3241.276, 59.268, 37.664, 0.116, "", 
  "", "", "", "", "", "", "", 8.655541*^6, 402.606, 30.6, 11.733, 7.359, 
  33132.32, 0.5, 93.32, 6.74, 15.4, 35.4, "", 2.99, 82.97}, 
 {"ISR", "Asia", "Israel", "2020-07-05", 29170., 1115., 330., 4., 3370.096, 
  128.819, 38.126, 0.462, "", "", "", "", "", "", "", "", 8.655541*^6, 
  402.606, 30.6, 11.733, 7.359, 33132.32, 0.5, 93.32, 6.74, 15.4, 35.4, "", 
  2.99, 82.97}, {"ISR", "Asia", "Israel", "2020-07-06", 29958., 788., 331., 
  1., 3461.135, 91.04, 38.241, 0.116, "", "", "", "", "", "", "", "", 
  8.655541*^6, 402.606, 30.6, 11.733, 7.359, 33132.32, 0.5, 93.32, 6.74, 
  15.4, 35.4, "", 2.99, 82.97}, {"ISR", "Asia", "Israel", "2020-07-07", 
  31186., 1228., 338., 7., 3603.01, 141.874, 39.05, 0.809, "", "", "", "", 
  "", "", "", "", 8.655541*^6, 402.606, 30.6, 11.733, 7.359, 33132.32, 0.5, 
  93.32, 6.74, 15.4, 35.4, "", 2.99, 82.97}, {"ISR", "Asia", "Israel", 
  "2020-07-08", 32222., 1036., 342., 4., 3722.702, 119.692, 39.512, 0.462, 
  "", "", "", "", "", "", "", "", 8.655541*^6, 402.606, 30.6, 11.733, 7.359, 
  33132.32, 0.5, 93.32, 6.74, 15.4, 35.4, "", 2.99, 82.97}, 
 {"ITA", "Europe", "Italy", "2019-12-31", 0., 0., 0., 0., 0., 0., 0., 0., "", 
  "", "", "", "", "", "", "", 6.0461828*^7, 205.859, 47.9, 23.021, 16.24, 
  35220.084, 2., 113.151, 4.78, 19.8, 27.8, "", 3.18, 83.51}, 
 {"ITA", "Europe", "Italy", "2020-01-01", 0., 0., 0., 0., 0., 0., 0., 0., "", 
  "", "", "", "", "", "", 0., 6.0461828*^7, 205.859, 47.9, 23.021, 16.24, 
  35220.084, 2., 113.151, 4.78, 19.8, 27.8, "", 3.18, 83.51}, 
 {"ITA", "Europe", "Italy", "2020-01-02", 0., 0., 0., 0., 0., 0., 0., 0., "", 
  "", "", "", "", "", "", 0., 6.0461828*^7, 205.859, 47.9, 23.021, 16.24, 
  35220.084, 2., 113.151, 4.78, 19.8, 27.8, "", 3.18, 83.51}, 
 {"ITA", "Europe", "Italy", "2020-01-03", 0., 0., 0., 0., 0., 0., 0., 0., "", 
  "", "", "", "", "", "", 0., 6.0461828*^7, 205.859, 47.9, 23.021, 16.24, 
  35220.084, 2., 113.151, 4.78, 19.8, 27.8, "", 3.18, 83.51}, 
 {"ITA", "Europe", "Italy", "2020-01-04", 0., 0., 0., 0., 0., 0., 0., 0., "", 
  "", "", "", "", "", "", 0., 6.0461828*^7, 205.859, 47.9, 23.021, 16.24, 
  35220.084, 2., 113.151, 4.78, 19.8, 27.8, "", 3.18, 83.51}, 
 {"ITA", "Europe", "Italy", "2020-01-05", 0., 0., 0., 0., 0., 0., 0., 0., "", 
  "", "", "", "", "", "", 0., 6.0461828*^7, 205.859, 47.9, 23.021, 16.24, 
  35220.084, 2., 113.151, 4.78, 19.8, 27.8, "", 3.18, 83.51}, 
 {"ITA", "Europe", "Italy", "2020-01-06", 0., 0., 0., 0., 0., 0., 0., 0., "", 
  "", "", "", "", "", "", 0., 6.0461828*^7, 205.859, 47.9, 23.021, 16.24, 
  35220.084, 2., 113.151, 4.78, 19.8, 27.8, "", 3.18, 83.51}, 
 {"ITA", "Europe", "Italy", "2020-01-07", 0., 0., 0., 0., 0., 0., 0., 0., "", 
  "", "", "", "", "", "", 0., 6.0461828*^7, 205.859, 47.9, 23.021, 16.24, 
  35220.084, 2., 113.151, 4.78, 19.8, 27.8, "", 3.18, 83.51}, 
 {"ITA", "Europe", "Italy", "2020-01-08", 0., 0., 0., 0., 0., 0., 0., 0., "", 
  "", "", "", "", "", "", 0., 6.0461828*^7, 205.859, 47.9, 23.021, 16.24, 
  35220.084, 2., 113.151, 4.78, 19.8, 27.8, "", 3.18, 83.51}, 
 {"ITA", "Europe", "Italy", "2020-01-09", 0., 0., 0., 0., 0., 0., 0., 0., "", 
  "", "", "", "", "", "", 0., 6.0461828*^7, 205.859, 47.9, 23.021, 16.24, 
  35220.084, 2., 113.151, 4.78, 19.8, 27.8, "", 3.18, 83.51}, 
 {"ITA", "Europe", "Italy", "2020-01-10", 0., 0., 0., 0., 0., 0., 0., 0., "", 
  "", "", "", "", "", "", 0., 6.0461828*^7, 205.859, 47.9, 23.021, 16.24, 
  35220.084, 2., 113.151, 4.78, 19.8, 27.8, "", 3.18, 83.51}, 
 {"ITA", "Europe", "Italy", "2020-01-11", 0., 0., 0., 0., 0., 0., 0., 0., "", 
  "", "", "", "", "", "", 0., 6.0461828*^7, 205.859, 47.9, 23.021, 16.24, 
  35220.084, 2., 113.151, 4.78, 19.8, 27.8, "", 3.18, 83.51}, 
 {"ITA", "Europe", "Italy", "2020-01-12", 0., 0., 0., 0., 0., 0., 0., 0., "", 
  "", "", "", "", "", "", 0., 6.0461828*^7, 205.859, 47.9, 23.021, 16.24, 
  35220.084, 2., 113.151, 4.78, 19.8, 27.8, "", 3.18, 83.51}, 
 {"ITA", "Europe", "Italy", "2020-01-13", 0., 0., 0., 0., 0., 0., 0., 0., "", 
  "", "", "", "", "", "", 0., 6.0461828*^7, 205.859, 47.9, 23.021, 16.24, 
  35220.084, 2., 113.151, 4.78, 19.8, 27.8, "", 3.18, 83.51}, 
 {"ITA", "Europe", "Italy", "2020-01-14", 0., 0., 0., 0., 0., 0., 0., 0., "", 
  "", "", "", "", "", "", 0., 6.0461828*^7, 205.859, 47.9, 23.021, 16.24, 
  35220.084, 2., 113.151, 4.78, 19.8, 27.8, "", 3.18, 83.51}, 
 {"ITA", "Europe", "Italy", "2020-01-15", 0., 0., 0., 0., 0., 0., 0., 0., "", 
  "", "", "", "", "", "", 0., 6.0461828*^7, 205.859, 47.9, 23.021, 16.24, 
  35220.084, 2., 113.151, 4.78, 19.8, 27.8, "", 3.18, 83.51}, 
 {"ITA", "Europe", "Italy", "2020-01-16", 0., 0., 0., 0., 0., 0., 0., 0., "", 
  "", "", "", "", "", "", 0., 6.0461828*^7, 205.859, 47.9, 23.021, 16.24, 
  35220.084, 2., 113.151, 4.78, 19.8, 27.8, "", 3.18, 83.51}, 
 {"ITA", "Europe", "Italy", "2020-01-17", 0., 0., 0., 0., 0., 0., 0., 0., "", 
  "", "", "", "", "", "", 0., 6.0461828*^7, 205.859, 47.9, 23.021, 16.24, 
  35220.084, 2., 113.151, 4.78, 19.8, 27.8, "", 3.18, 83.51}, 
 {"ITA", "Europe", "Italy", "2020-01-18", 0., 0., 0., 0., 0., 0., 0., 0., "", 
  "", "", "", "", "", "", 0., 6.0461828*^7, 205.859, 47.9, 23.021, 16.24, 
  35220.084, 2., 113.151, 4.78, 19.8, 27.8, "", 3.18, 83.51}, 
 {"ITA", "Europe", "Italy", "2020-01-19", 0., 0., 0., 0., 0., 0., 0., 0., "", 
  "", "", "", "", "", "", 0., 6.0461828*^7, 205.859, 47.9, 23.021, 16.24, 
  35220.084, 2., 113.151, 4.78, 19.8, 27.8, "", 3.18, 83.51}, 
 {"ITA", "Europe", "Italy", "2020-01-20", 0., 0., 0., 0., 0., 0., 0., 0., "", 
  "", "", "", "", "", "", 0., 6.0461828*^7, 205.859, 47.9, 23.021, 16.24, 
  35220.084, 2., 113.151, 4.78, 19.8, 27.8, "", 3.18, 83.51}, 
 {"ITA", "Europe", "Italy", "2020-01-21", 0., 0., 0., 0., 0., 0., 0., 0., "", 
  "", "", "", "", "", "", 0., 6.0461828*^7, 205.859, 47.9, 23.021, 16.24, 
  35220.084, 2., 113.151, 4.78, 19.8, 27.8, "", 3.18, 83.51}, 
 {"ITA", "Europe", "Italy", "2020-01-22", 0., 0., 0., 0., 0., 0., 0., 0., "", 
  "", "", "", "", "", "", 0., 6.0461828*^7, 205.859, 47.9, 23.021, 16.24, 
  35220.084, 2., 113.151, 4.78, 19.8, 27.8, "", 3.18, 83.51}, 
 {"ITA", "Europe", "Italy", "2020-01-23", 0., 0., 0., 0., 0., 0., 0., 0., "", 
  "", "", "", "", "", "", 2.78, 6.0461828*^7, 205.859, 47.9, 23.021, 16.24, 
  35220.084, 2., 113.151, 4.78, 19.8, 27.8, "", 3.18, 83.51}, 
 {"ITA", "Europe", "Italy", "2020-01-24", 0., 0., 0., 0., 0., 0., 0., 0., "", 
  "", "", "", "", "", "", 2.78, 6.0461828*^7, 205.859, 47.9, 23.021, 16.24, 
  35220.084, 2., 113.151, 4.78, 19.8, 27.8, "", 3.18, 83.51}, 
 {"ITA", "Europe", "Italy", "2020-01-25", 0., 0., 0., 0., 0., 0., 0., 0., "", 
  "", "", "", "", "", "", 2.78, 6.0461828*^7, 205.859, 47.9, 23.021, 16.24, 
  35220.084, 2., 113.151, 4.78, 19.8, 27.8, "", 3.18, 83.51}, 
 {"ITA", "Europe", "Italy", "2020-01-26", 0., 0., 0., 0., 0., 0., 0., 0., "", 
  "", "", "", "", "", "", 2.78, 6.0461828*^7, 205.859, 47.9, 23.021, 16.24, 
  35220.084, 2., 113.151, 4.78, 19.8, 27.8, "", 3.18, 83.51}, 
 {"ITA", "Europe", "Italy", "2020-01-27", 0., 0., 0., 0., 0., 0., 0., 0., "", 
  "", "", "", "", "", "", 2.78, 6.0461828*^7, 205.859, 47.9, 23.021, 16.24, 
  35220.084, 2., 113.151, 4.78, 19.8, 27.8, "", 3.18, 83.51}, 
 {"ITA", "Europe", "Italy", "2020-01-28", 0., 0., 0., 0., 0., 0., 0., 0., "", 
  "", "", "", "", "", "", 2.78, 6.0461828*^7, 205.859, 47.9, 23.021, 16.24, 
  35220.084, 2., 113.151, 4.78, 19.8, 27.8, "", 3.18, 83.51}, 
 {"ITA", "Europe", "Italy", "2020-01-29", 0., 0., 0., 0., 0., 0., 0., 0., "", 
  "", "", "", "", "", "", 2.78, 6.0461828*^7, 205.859, 47.9, 23.021, 16.24, 
  35220.084, 2., 113.151, 4.78, 19.8, 27.8, "", 3.18, 83.51}, 
 {"ITA", "Europe", "Italy", "2020-01-30", 0., 0., 0., 0., 0., 0., 0., 0., "", 
  "", "", "", "", "", "", 8.33, 6.0461828*^7, 205.859, 47.9, 23.021, 16.24, 
  35220.084, 2., 113.151, 4.78, 19.8, 27.8, "", 3.18, 83.51}, 
 {"ITA", "Europe", "Italy", "2020-01-31", 3., 3., 0., 0., 0.05, 0.05, 0., 0., 
  "", "", "", "", "", "", "", 19.44, 6.0461828*^7, 205.859, 47.9, 23.021, 
  16.24, 35220.084, 2., 113.151, 4.78, 19.8, 27.8, "", 3.18, 83.51}, 
 {"ITA", "Europe", "Italy", "2020-02-01", 3., 0., 0., 0., 0.05, 0., 0., 0., 
  "", "", "", "", "", "", "", 19.44, 6.0461828*^7, 205.859, 47.9, 23.021, 
  16.24, 35220.084, 2., 113.151, 4.78, 19.8, 27.8, "", 3.18, 83.51}, 
 {"ITA", "Europe", "Italy", "2020-02-02", 3., 0., 0., 0., 0.05, 0., 0., 0., 
  "", "", "", "", "", "", "", 19.44, 6.0461828*^7, 205.859, 47.9, 23.021, 
  16.24, 35220.084, 2., 113.151, 4.78, 19.8, 27.8, "", 3.18, 83.51}, 
 {"ITA", "Europe", "Italy", "2020-02-03", 3., 0., 0., 0., 0.05, 0., 0., 0., 
  "", "", "", "", "", "", "", 19.44, 6.0461828*^7, 205.859, 47.9, 23.021, 
  16.24, 35220.084, 2., 113.151, 4.78, 19.8, 27.8, "", 3.18, 83.51}, 
 {"ITA", "Europe", "Italy", "2020-02-04", 3., 0., 0., 0., 0.05, 0., 0., 0., 
  "", "", "", "", "", "", "", 19.44, 6.0461828*^7, 205.859, 47.9, 23.021, 
  16.24, 35220.084, 2., 113.151, 4.78, 19.8, 27.8, "", 3.18, 83.51}, 
 {"ITA", "Europe", "Italy", "2020-02-05", 3., 0., 0., 0., 0.05, 0., 0., 0., 
  "", "", "", "", "", "", "", 19.44, 6.0461828*^7, 205.859, 47.9, 23.021, 
  16.24, 35220.084, 2., 113.151, 4.78, 19.8, 27.8, "", 3.18, 83.51}, 
 {"ITA", "Europe", "Italy", "2020-02-06", 3., 0., 0., 0., 0.05, 0., 0., 0., 
  "", "", "", "", "", "", "", 19.44, 6.0461828*^7, 205.859, 47.9, 23.021, 
  16.24, 35220.084, 2., 113.151, 4.78, 19.8, 27.8, "", 3.18, 83.51}, 
 {"ITA", "Europe", "Italy", "2020-02-07", 3., 0., 0., 0., 0.05, 0., 0., 0., 
  "", "", "", "", "", "", "", 19.44, 6.0461828*^7, 205.859, 47.9, 23.021, 
  16.24, 35220.084, 2., 113.151, 4.78, 19.8, 27.8, "", 3.18, 83.51}, 
 {"ITA", "Europe", "Italy", "2020-02-08", 3., 0., 0., 0., 0.05, 0., 0., 0., 
  "", "", "", "", "", "", "", 19.44, 6.0461828*^7, 205.859, 47.9, 23.021, 
  16.24, 35220.084, 2., 113.151, 4.78, 19.8, 27.8, "", 3.18, 83.51}, 
 {"ITA", "Europe", "Italy", "2020-02-09", 3., 0., 0., 0., 0.05, 0., 0., 0., 
  "", "", "", "", "", "", "", 19.44, 6.0461828*^7, 205.859, 47.9, 23.021, 
  16.24, 35220.084, 2., 113.151, 4.78, 19.8, 27.8, "", 3.18, 83.51}, 
 {"ITA", "Europe", "Italy", "2020-02-10", 3., 0., 0., 0., 0.05, 0., 0., 0., 
  "", "", "", "", "", "", "", 19.44, 6.0461828*^7, 205.859, 47.9, 23.021, 
  16.24, 35220.084, 2., 113.151, 4.78, 19.8, 27.8, "", 3.18, 83.51}, 
 {"ITA", "Europe", "Italy", "2020-02-11", 3., 0., 0., 0., 0.05, 0., 0., 0., 
  "", "", "", "", "", "", "", 19.44, 6.0461828*^7, 205.859, 47.9, 23.021, 
  16.24, 35220.084, 2., 113.151, 4.78, 19.8, 27.8, "", 3.18, 83.51}, 
 {"ITA", "Europe", "Italy", "2020-02-12", 3., 0., 0., 0., 0.05, 0., 0., 0., 
  "", "", "", "", "", "", "", 19.44, 6.0461828*^7, 205.859, 47.9, 23.021, 
  16.24, 35220.084, 2., 113.151, 4.78, 19.8, 27.8, "", 3.18, 83.51}, 
 {"ITA", "Europe", "Italy", "2020-02-13", 3., 0., 0., 0., 0.05, 0., 0., 0., 
  "", "", "", "", "", "", "", 19.44, 6.0461828*^7, 205.859, 47.9, 23.021, 
  16.24, 35220.084, 2., 113.151, 4.78, 19.8, 27.8, "", 3.18, 83.51}, 
 {"ITA", "Europe", "Italy", "2020-02-14", 3., 0., 0., 0., 0.05, 0., 0., 0., 
  "", "", "", "", "", "", "", 19.44, 6.0461828*^7, 205.859, 47.9, 23.021, 
  16.24, 35220.084, 2., 113.151, 4.78, 19.8, 27.8, "", 3.18, 83.51}, 
 {"ITA", "Europe", "Italy", "2020-02-15", 3., 0., 0., 0., 0.05, 0., 0., 0., 
  "", "", "", "", "", "", "", 19.44, 6.0461828*^7, 205.859, 47.9, 23.021, 
  16.24, 35220.084, 2., 113.151, 4.78, 19.8, 27.8, "", 3.18, 83.51}, 
 {"ITA", "Europe", "Italy", "2020-02-16", 3., 0., 0., 0., 0.05, 0., 0., 0., 
  "", "", "", "", "", "", "", 19.44, 6.0461828*^7, 205.859, 47.9, 23.021, 
  16.24, 35220.084, 2., 113.151, 4.78, 19.8, 27.8, "", 3.18, 83.51}, 
 {"ITA", "Europe", "Italy", "2020-02-17", 3., 0., 0., 0., 0.05, 0., 0., 0., 
  "", "", "", "", "", "", "", 19.44, 6.0461828*^7, 205.859, 47.9, 23.021, 
  16.24, 35220.084, 2., 113.151, 4.78, 19.8, 27.8, "", 3.18, 83.51}, 
 {"ITA", "Europe", "Italy", "2020-02-18", 3., 0., 0., 0., 0.05, 0., 0., 0., 
  "", "", "", "", "", "", "", 19.44, 6.0461828*^7, 205.859, 47.9, 23.021, 
  16.24, 35220.084, 2., 113.151, 4.78, 19.8, 27.8, "", 3.18, 83.51}, 
 {"ITA", "Europe", "Italy", "2020-02-19", 3., 0., 0., 0., 0.05, 0., 0., 0., 
  "", "", "", "", "", "", "", 19.44, 6.0461828*^7, 205.859, 47.9, 23.021, 
  16.24, 35220.084, 2., 113.151, 4.78, 19.8, 27.8, "", 3.18, 83.51}, 
 {"ITA", "Europe", "Italy", "2020-02-20", 3., 0., 0., 0., 0.05, 0., 0., 0., 
  "", "", "", "", "", "", "", 19.44, 6.0461828*^7, 205.859, 47.9, 23.021, 
  16.24, 35220.084, 2., 113.151, 4.78, 19.8, 27.8, "", 3.18, 83.51}, 
 {"ITA", "Europe", "Italy", "2020-02-21", 3., 0., 0., 0., 0.05, 0., 0., 0., 
  "", "", "", "", "", "", "", 27.78, 6.0461828*^7, 205.859, 47.9, 23.021, 
  16.24, 35220.084, 2., 113.151, 4.78, 19.8, 27.8, "", 3.18, 83.51}, 
 {"ITA", "Europe", "Italy", "2020-02-22", 17., 14., 0., 0., 0.281, 0.232, 0., 
  0., "", "", "", "", "", "", "", 37.04, 6.0461828*^7, 205.859, 47.9, 23.021, 
  16.24, 35220.084, 2., 113.151, 4.78, 19.8, 27.8, "", 3.18, 83.51}, 
 {"ITA", "Europe", "Italy", "2020-02-23", 79., 62., 2., 2., 1.307, 1.025, 
  0.033, 0.033, "", "", "", "", "", "", "", 69.91, 6.0461828*^7, 205.859, 
  47.9, 23.021, 16.24, 35220.084, 2., 113.151, 4.78, 19.8, 27.8, "", 3.18, 
  83.51}, {"ITA", "Europe", "Italy", "2020-02-24", 132., 53., 2., 0., 2.183, 
  0.877, 0.033, 0., 4324., "", 0.072, "", "", "", "tests performed", 69.91, 
  6.0461828*^7, 205.859, 47.9, 23.021, 16.24, 35220.084, 2., 113.151, 4.78, 
  19.8, 27.8, "", 3.18, 83.51}, {"ITA", "Europe", "Italy", "2020-02-25", 
  229., 97., 6., 4., 3.788, 1.604, 0.099, 0.066, 8623., 4299., 0.143, 0.071, 
  "", "", "tests performed", 69.91, 6.0461828*^7, 205.859, 47.9, 23.021, 
  16.24, 35220.084, 2., 113.151, 4.78, 19.8, 27.8, "", 3.18, 83.51}, 
 {"ITA", "Europe", "Italy", "2020-02-26", 322., 93., 11., 5., 5.326, 1.538, 
  0.182, 0.083, 9587., 964., 0.159, 0.016, "", "", "tests performed", 69.91, 
  6.0461828*^7, 205.859, 47.9, 23.021, 16.24, 35220.084, 2., 113.151, 4.78, 
  19.8, 27.8, "", 3.18, 83.51}, {"ITA", "Europe", "Italy", "2020-02-27", 
  400., 78., 12., 1., 6.616, 1.29, 0.198, 0.017, 12014., 2427., 0.199, 0.04, 
  "", "", "tests performed", 69.91, 6.0461828*^7, 205.859, 47.9, 23.021, 
  16.24, 35220.084, 2., 113.151, 4.78, 19.8, 27.8, "", 3.18, 83.51}, 
 {"ITA", "Europe", "Italy", "2020-02-28", 650., 250., 17., 5., 10.751, 4.135, 
  0.281, 0.083, 15695., 3681., 0.26, 0.061, "", "", "tests performed", 69.91, 
  6.0461828*^7, 205.859, 47.9, 23.021, 16.24, 35220.084, 2., 113.151, 4.78, 
  19.8, 27.8, "", 3.18, 83.51}, {"ITA", "Europe", "Italy", "2020-02-29", 
  888., 238., 21., 4., 14.687, 3.936, 0.347, 0.066, 18661., 2966., 0.309, 
  0.049, "", "", "tests performed", 69.91, 6.0461828*^7, 205.859, 47.9, 
  23.021, 16.24, 35220.084, 2., 113.151, 4.78, 19.8, 27.8, "", 3.18, 83.51}, 
 {"ITA", "Europe", "Italy", "2020-03-01", 1128., 240., 29., 8., 18.656, 
  3.969, 0.48, 0.132, 21127., 2466., 0.349, 0.041, "", "", "tests performed", 
  69.91, 6.0461828*^7, 205.859, 47.9, 23.021, 16.24, 35220.084, 2., 113.151, 
  4.78, 19.8, 27.8, "", 3.18, 83.51}, {"ITA", "Europe", "Italy", 
  "2020-03-02", 1689., 561., 35., 6., 27.935, 9.279, 0.579, 0.099, 23345., 
  2218., 0.386, 0.037, 2717., 0.045, "tests performed", 69.91, 6.0461828*^7, 
  205.859, 47.9, 23.021, 16.24, 35220.084, 2., 113.151, 4.78, 19.8, 27.8, "", 
  3.18, 83.51}, {"ITA", "Europe", "Italy", "2020-03-03", 2036., 347., 52., 
  17., 33.674, 5.739, 0.86, 0.281, 25856., 2511., 0.428, 0.042, 2462., 0.041, 
  "tests performed", 69.91, 6.0461828*^7, 205.859, 47.9, 23.021, 16.24, 
  35220.084, 2., 113.151, 4.78, 19.8, 27.8, "", 3.18, 83.51}, 
 {"ITA", "Europe", "Italy", "2020-03-04", 2502., 466., 80., 28., 41.381, 
  7.707, 1.323, 0.463, 29837., 3981., 0.493, 0.066, 2893., 0.048, 
  "tests performed", 74.54, 6.0461828*^7, 205.859, 47.9, 23.021, 16.24, 
  35220.084, 2., 113.151, 4.78, 19.8, 27.8, "", 3.18, 83.51}, 
 {"ITA", "Europe", "Italy", "2020-03-05", 3089., 587., 107., 27., 51.09, 
  9.709, 1.77, 0.447, 32362., 2525., 0.535, 0.042, 2907., 0.048, 
  "tests performed", 74.54, 6.0461828*^7, 205.859, 47.9, 23.021, 16.24, 
  35220.084, 2., 113.151, 4.78, 19.8, 27.8, "", 3.18, 83.51}, 
 {"ITA", "Europe", "Italy", "2020-03-06", 3858., 769., 148., 41., 63.809, 
  12.719, 2.448, 0.678, 36359., 3997., 0.601, 0.066, 2952., 0.049, 
  "tests performed", 74.54, 6.0461828*^7, 205.859, 47.9, 23.021, 16.24, 
  35220.084, 2., 113.151, 4.78, 19.8, 27.8, "", 3.18, 83.51}, 
 {"ITA", "Europe", "Italy", "2020-03-07", 4636., 778., 197., 49., 76.676, 
  12.868, 3.258, 0.81, 42062., 5703., 0.696, 0.094, 3343., 0.055, 
  "tests performed", 74.54, 6.0461828*^7, 205.859, 47.9, 23.021, 16.24, 
  35220.084, 2., 113.151, 4.78, 19.8, 27.8, "", 3.18, 83.51}, 
 {"ITA", "Europe", "Italy", "2020-03-08", 5883., 1247., 233., 36., 97.301, 
  20.625, 3.854, 0.595, 49937., 7875., 0.826, 0.13, 4116., 0.068, 
  "tests performed", 74.54, 6.0461828*^7, 205.859, 47.9, 23.021, 16.24, 
  35220.084, 2., 113.151, 4.78, 19.8, 27.8, "", 3.18, 83.51}, 
 {"ITA", "Europe", "Italy", "2020-03-09", 7375., 1492., 366., 133., 121.978, 
  24.677, 6.053, 2.2, 53826., 3889., 0.89, 0.064, 4354., 0.072, 
  "tests performed", 74.54, 6.0461828*^7, 205.859, 47.9, 23.021, 16.24, 
  35220.084, 2., 113.151, 4.78, 19.8, 27.8, "", 3.18, 83.51}, 
 {"ITA", "Europe", "Italy", "2020-03-10", 9172., 1797., 464., 98., 151.699, 
  29.721, 7.674, 1.621, 60761., 6935., 1.005, 0.115, 4986., 0.082, 
  "tests performed", 82.41, 6.0461828*^7, 205.859, 47.9, 23.021, 16.24, 
  35220.084, 2., 113.151, 4.78, 19.8, 27.8, "", 3.18, 83.51}, 
 {"ITA", "Europe", "Italy", "2020-03-11", 10149., 977., 631., 167., 167.858, 
  16.159, 10.436, 2.762, 73154., 12393., 1.21, 0.205, 6188., 0.102, 
  "tests performed", 85.19, 6.0461828*^7, 205.859, 47.9, 23.021, 16.24, 
  35220.084, 2., 113.151, 4.78, 19.8, 27.8, "", 3.18, 83.51}, 
 {"ITA", "Europe", "Italy", "2020-03-12", 12462., 2313., 827., 196., 206.114, 
  38.256, 13.678, 3.242, 86011., 12857., 1.423, 0.213, 7664., 0.127, 
  "tests performed", 85.19, 6.0461828*^7, 205.859, 47.9, 23.021, 16.24, 
  35220.084, 2., 113.151, 4.78, 19.8, 27.8, "", 3.18, 83.51}, 
 {"ITA", "Europe", "Italy", "2020-03-13", 15113., 2651., 1016., 189., 
  249.959, 43.846, 16.804, 3.126, 97488., 11477., 1.612, 0.19, 8733., 0.144, 
  "tests performed", 85.19, 6.0461828*^7, 205.859, 47.9, 23.021, 16.24, 
  35220.084, 2., 113.151, 4.78, 19.8, 27.8, "", 3.18, 83.51}, 
 {"ITA", "Europe", "Italy", "2020-03-14", 17660., 2547., 1268., 252., 
  292.085, 42.126, 20.972, 4.168, 109170., 11682., 1.806, 0.193, 9587., 
  0.159, "tests performed", 85.19, 6.0461828*^7, 205.859, 47.9, 23.021, 
  16.24, 35220.084, 2., 113.151, 4.78, 19.8, 27.8, "", 3.18, 83.51}, 
 {"ITA", "Europe", "Italy", "2020-03-15", 21157., 3497., 1441., 173., 
  349.923, 57.838, 23.833, 2.861, 124899., 15729., 2.066, 0.26, 10709., 
  0.177, "tests performed", 85.19, 6.0461828*^7, 205.859, 47.9, 23.021, 
  16.24, 35220.084, 2., 113.151, 4.78, 19.8, 27.8, "", 3.18, 83.51}, 
 {"ITA", "Europe", "Italy", "2020-03-16", 23980., 2823., 1811., 370., 
  396.614, 46.691, 29.953, 6.12, 137962., 13063., 2.282, 0.216, 12019., 
  0.199, "tests performed", 85.19, 6.0461828*^7, 205.859, 47.9, 23.021, 
  16.24, 35220.084, 2., 113.151, 4.78, 19.8, 27.8, "", 3.18, 83.51}, 
 {"ITA", "Europe", "Italy", "2020-03-17", 27980., 4000., 2158., 347., 
  462.771, 66.157, 35.692, 5.739, 148657., 10695., 2.459, 0.177, 12557., 
  0.208, "tests performed", 85.19, 6.0461828*^7, 205.859, 47.9, 23.021, 
  16.24, 35220.084, 2., 113.151, 4.78, 19.8, 27.8, "", 3.18, 83.51}, 
 {"ITA", "Europe", "Italy", "2020-03-18", 31506., 3526., 2505., 347., 
  521.089, 58.318, 41.431, 5.739, 165541., 16884., 2.738, 0.279, 13198., 
  0.218, "tests performed", 85.19, 6.0461828*^7, 205.859, 47.9, 23.021, 
  16.24, 35220.084, 2., 113.151, 4.78, 19.8, 27.8, "", 3.18, 83.51}, 
 {"ITA", "Europe", "Italy", "2020-03-19", 35713., 4207., 2978., 473., 590.67, 
  69.581, 49.254, 7.823, 182777., 17236., 3.023, 0.285, 13824., 0.229, 
  "tests performed", 85.19, 6.0461828*^7, 205.859, 47.9, 23.021, 16.24, 
  35220.084, 2., 113.151, 4.78, 19.8, 27.8, "", 3.18, 83.51}, 
 {"ITA", "Europe", "Italy", "2020-03-20", 41035., 5322., 3407., 429., 
  678.693, 88.022, 56.35, 7.095, 206886., 24109., 3.422, 0.399, 15628., 
  0.258, "tests performed", 91.67, 6.0461828*^7, 205.859, 47.9, 23.021, 
  16.24, 35220.084, 2., 113.151, 4.78, 19.8, 27.8, "", 3.18, 83.51}, 
 {"ITA", "Europe", "Italy", "2020-03-21", 47021., 5986., 4032., 625., 
  777.697, 99.005, 66.687, 10.337, 233222., 26336., 3.857, 0.436, 17722., 
  0.293, "tests performed", 91.67, 6.0461828*^7, 205.859, 47.9, 23.021, 
  16.24, 35220.084, 2., 113.151, 4.78, 19.8, 27.8, "", 3.18, 83.51}, 
 {"ITA", "Europe", "Italy", "2020-03-22", 53578., 6557., 4827., 795., 
  886.146, 108.449, 79.835, 13.149, 258402., 25180., 4.274, 0.416, 19072., 
  0.315, "tests performed", 91.67, 6.0461828*^7, 205.859, 47.9, 23.021, 
  16.24, 35220.084, 2., 113.151, 4.78, 19.8, 27.8, "", 3.18, 83.51}, 
 {"ITA", "Europe", "Italy", "2020-03-23", 59138., 5560., 5476., 649., 
  978.105, 91.959, 90.57, 10.734, 275468., 17066., 4.556, 0.282, 19644., 
  0.325, "tests performed", 91.67, 6.0461828*^7, 205.859, 47.9, 23.021, 
  16.24, 35220.084, 2., 113.151, 4.78, 19.8, 27.8, "", 3.18, 83.51}, 
 {"ITA", "Europe", "Italy", "2020-03-24", 63927., 4789., 6077., 601., 
  1057.312, 79.207, 100.51, 9.94, 296964., 21496., 4.912, 0.356, 21187., 
  0.35, "tests performed", 91.67, 6.0461828*^7, 205.859, 47.9, 23.021, 16.24, 
  35220.084, 2., 113.151, 4.78, 19.8, 27.8, "", 3.18, 83.51}, 
 {"ITA", "Europe", "Italy", "2020-03-25", 69176., 5249., 6820., 743., 
  1144.127, 86.815, 112.798, 12.289, 324445., 27481., 5.366, 0.455, 22701., 
  0.375, "tests performed", 91.67, 6.0461828*^7, 205.859, 47.9, 23.021, 
  16.24, 35220.084, 2., 113.151, 4.78, 19.8, 27.8, "", 3.18, 83.51}, 
 {"ITA", "Europe", "Italy", "2020-03-26", 74386., 5210., 7505., 685., 
  1230.297, 86.17, 124.128, 11.329, 361060., 36615., 5.972, 0.606, 25469., 
  0.421, "tests performed", 91.67, 6.0461828*^7, 205.859, 47.9, 23.021, 
  16.24, 35220.084, 2., 113.151, 4.78, 19.8, 27.8, "", 3.18, 83.51}, 
 {"ITA", "Europe", "Italy", "2020-03-27", 80539., 6153., 8165., 660., 
  1332.064, 101.767, 135.044, 10.916, 394079., 33019., 6.518, 0.546, 26742., 
  0.442, "tests performed", 91.67, 6.0461828*^7, 205.859, 47.9, 23.021, 
  16.24, 35220.084, 2., 113.151, 4.78, 19.8, 27.8, "", 3.18, 83.51}, 
 {"ITA", "Europe", "Italy", "2020-03-28", 86498., 5959., 9136., 971., 
  1430.622, 98.558, 151.104, 16.06, 429526., 35447., 7.104, 0.586, 28043., 
  0.464, "tests performed", 91.67, 6.0461828*^7, 205.859, 47.9, 23.021, 
  16.24, 35220.084, 2., 113.151, 4.78, 19.8, 27.8, "", 3.18, 83.51}, 
 {"ITA", "Europe", "Italy", "2020-03-29", 92472., 5974., 10023., 887., 
  1529.428, 98.806, 165.774, 14.67, 454030., 24504., 7.509, 0.405, 27947., 
  0.462, "tests performed", 91.67, 6.0461828*^7, 205.859, 47.9, 23.021, 
  16.24, 35220.084, 2., 113.151, 4.78, 19.8, 27.8, "", 3.18, 83.51}, 
 {"ITA", "Europe", "Italy", "2020-03-30", 97689., 5217., 10781., 758., 
  1615.714, 86.286, 178.311, 12.537, 477359., 23329., 7.895, 0.386, 28842., 
  0.477, "tests performed", 91.67, 6.0461828*^7, 205.859, 47.9, 23.021, 
  16.24, 35220.084, 2., 113.151, 4.78, 19.8, 27.8, "", 3.18, 83.51}, 
 {"ITA", "Europe", "Italy", "2020-03-31", 101739., 4050., 11591., 810., 
  1682.698, 66.984, 191.708, 13.397, 506968., 29609., 8.385, 0.49, 30001., 
  0.496, "tests performed", 91.67, 6.0461828*^7, 205.859, 47.9, 23.021, 
  16.24, 35220.084, 2., 113.151, 4.78, 19.8, 27.8, "", 3.18, 83.51}, 
 {"ITA", "Europe", "Italy", "2020-04-01", 105792., 4053., 12430., 839., 
  1749.732, 67.034, 205.584, 13.877, 541423., 34455., 8.955, 0.57, 30997., 
  0.513, "tests performed", 91.67, 6.0461828*^7, 205.859, 47.9, 23.021, 
  16.24, 35220.084, 2., 113.151, 4.78, 19.8, 27.8, "", 3.18, 83.51}, 
 {"ITA", "Europe", "Italy", "2020-04-02", 110574., 4782., 13157., 727., 
  1828.823, 79.091, 217.608, 12.024, 581232., 39809., 9.613, 0.658, 31453., 
  0.52, "tests performed", 91.67, 6.0461828*^7, 205.859, 47.9, 23.021, 16.24, 
  35220.084, 2., 113.151, 4.78, 19.8, 27.8, "", 3.18, 83.51}, 
 {"ITA", "Europe", "Italy", "2020-04-03", 115242., 4668., 13917., 760., 
  1906.029, 77.206, 230.178, 12.57, 619849., 38617., 10.252, 0.639, 32253., 
  0.533, "tests performed", 91.67, 6.0461828*^7, 205.859, 47.9, 23.021, 
  16.24, 35220.084, 2., 113.151, 4.78, 19.8, 27.8, "", 3.18, 83.51}, 
 {"ITA", "Europe", "Italy", "2020-04-04", 119827., 4585., 14681., 764., 
  1981.862, 75.833, 242.814, 12.636, 657224., 37375., 10.87, 0.618, 32528., 
  0.538, "tests performed", 91.67, 6.0461828*^7, 205.859, 47.9, 23.021, 
  16.24, 35220.084, 2., 113.151, 4.78, 19.8, 27.8, "", 3.18, 83.51}, 
 {"ITA", "Europe", "Italy", "2020-04-05", 124632., 4805., 15362., 681., 
  2061.334, 79.472, 254.078, 11.263, 691461., 34237., 11.436, 0.566, 33919., 
  0.561, "tests performed", 91.67, 6.0461828*^7, 205.859, 47.9, 23.021, 
  16.24, 35220.084, 2., 113.151, 4.78, 19.8, 27.8, "", 3.18, 83.51}, 
 {"ITA", "Europe", "Italy", "2020-04-06", 128948., 4316., 15889., 527., 
  2132.718, 71.384, 262.794, 8.716, 721732., 30271., 11.937, 0.501, 34910., 
  0.577, "tests performed", 91.67, 6.0461828*^7, 205.859, 47.9, 23.021, 
  16.24, 35220.084, 2., 113.151, 4.78, 19.8, 27.8, "", 3.18, 83.51}, 
 {"ITA", "Europe", "Italy", "2020-04-07", 132547., 3599., 16525., 636., 
  2192.243, 59.525, 273.313, 10.519, 755445., 33713., 12.495, 0.558, 35497., 
  0.587, "tests performed", 91.67, 6.0461828*^7, 205.859, 47.9, 23.021, 
  16.24, 35220.084, 2., 113.151, 4.78, 19.8, 27.8, "", 3.18, 83.51}, 
 {"ITA", "Europe", "Italy", "2020-04-08", 135586., 3039., 17129., 604., 
  2242.506, 50.263, 283.303, 9.99, 807125., 51680., 13.349, 0.855, 37957., 
  0.628, "tests performed", 91.67, 6.0461828*^7, 205.859, 47.9, 23.021, 
  16.24, 35220.084, 2., 113.151, 4.78, 19.8, 27.8, "", 3.18, 83.51}, 
 {"ITA", "Europe", "Italy", "2020-04-09", 139422., 3836., 17669., 540., 
  2305.951, 63.445, 292.234, 8.931, 853369., 46244., 14.114, 0.765, 38877., 
  0.643, "tests performed", 91.67, 6.0461828*^7, 205.859, 47.9, 23.021, 
  16.24, 35220.084, 2., 113.151, 4.78, 19.8, 27.8, "", 3.18, 83.51}, 
 {"ITA", "Europe", "Italy", "2020-04-10", 143626., 4204., 18281., 612., 
  2375.482, 69.531, 302.356, 10.122, 906864., 53495., 14.999, 0.885, 41002., 
  0.678, "tests performed", 87.96, 6.0461828*^7, 205.859, 47.9, 23.021, 
  16.24, 35220.084, 2., 113.151, 4.78, 19.8, 27.8, "", 3.18, 83.51}, 
 {"ITA", "Europe", "Italy", "2020-04-11", 147577., 3951., 18851., 570., 
  2440.829, 65.347, 311.783, 9.427, 963473., 56609., 15.935, 0.936, 43750., 
  0.724, "tests performed", 87.96, 6.0461828*^7, 205.859, 47.9, 23.021, 
  16.24, 35220.084, 2., 113.151, 4.78, 19.8, 27.8, "", 3.18, 83.51}, 
 {"ITA", "Europe", "Italy", "2020-04-12", 152271., 4694., 19470., 619., 
  2518.465, 77.636, 322.021, 10.238, 1.010193*^6, 46720., 16.708, 0.773, 
  45533., 0.753, "tests performed", 93.52, 6.0461828*^7, 205.859, 47.9, 
  23.021, 16.24, 35220.084, 2., 113.151, 4.78, 19.8, 27.8, "", 3.18, 83.51}, 
 {"ITA", "Europe", "Italy", "2020-04-13", 156363., 4092., 19901., 431., 
  2586.144, 67.679, 329.15, 7.128, 1.04691*^6, 36717., 17.315, 0.607, 46454., 
  0.768, "tests performed", 93.52, 6.0461828*^7, 205.859, 47.9, 23.021, 
  16.24, 35220.084, 2., 113.151, 4.78, 19.8, 27.8, "", 3.18, 83.51}, 
 {"ITA", "Europe", "Italy", "2020-04-14", 159516., 3153., 20465., 564., 
  2638.293, 52.149, 338.478, 9.328, 1.073689*^6, 26779., 17.758, 0.443, 
  45463., 0.752, "tests performed", 93.52, 6.0461828*^7, 205.859, 47.9, 
  23.021, 16.24, 35220.084, 2., 113.151, 4.78, 19.8, 27.8, "", 3.18, 83.51}, 
 {"ITA", "Europe", "Italy", "2020-04-15", 162488., 2972., 21069., 604., 
  2687.448, 49.155, 348.468, 9.99, 1.117404*^6, 43715., 18.481, 0.723, 
  44326., 0.733, "tests performed", 93.52, 6.0461828*^7, 205.859, 47.9, 
  23.021, 16.24, 35220.084, 2., 113.151, 4.78, 19.8, 27.8, "", 3.18, 83.51}, 
 {"ITA", "Europe", "Italy", "2020-04-16", 165155., 2667., 21647., 578., 
  2731.558, 44.11, 358.028, 9.56, 1.178403*^6, 60999., 19.49, 1.009, 46433., 
  0.768, "tests performed", 93.52, 6.0461828*^7, 205.859, 47.9, 23.021, 
  16.24, 35220.084, 2., 113.151, 4.78, 19.8, 27.8, "", 3.18, 83.51}, 
 {"ITA", "Europe", "Italy", "2020-04-17", 168941., 3786., 22172., 525., 
  2794.176, 62.618, 366.711, 8.683, 1.244108*^6, 65705., 20.577, 1.087, 
  48178., 0.797, "tests performed", 93.52, 6.0461828*^7, 205.859, 47.9, 
  23.021, 16.24, 35220.084, 2., 113.151, 4.78, 19.8, 27.8, "", 3.18, 83.51}, 
 {"ITA", "Europe", "Italy", "2020-04-18", 172434., 3493., 22747., 575., 
  2851.948, 57.772, 376.221, 9.51, 1.305833*^6, 61725., 21.598, 1.021, 
  48909., 0.809, "tests performed", 93.52, 6.0461828*^7, 205.859, 47.9, 
  23.021, 16.24, 35220.084, 2., 113.151, 4.78, 19.8, 27.8, "", 3.18, 83.51}, 
 {"ITA", "Europe", "Italy", "2020-04-19", 175925., 3491., 23227., 480., 
  2909.687, 57.739, 384.16, 7.939, 1.356541*^6, 50708., 22.436, 0.839, 
  49478., 0.818, "tests performed", 93.52, 6.0461828*^7, 205.859, 47.9, 
  23.021, 16.24, 35220.084, 2., 113.151, 4.78, 19.8, 27.8, "", 3.18, 83.51}, 
 {"ITA", "Europe", "Italy", "2020-04-20", 178972., 3047., 23660., 433., 
  2960.083, 50.395, 391.321, 7.162, 1.398024*^6, 41483., 23.122, 0.686, 
  50159., 0.83, "tests performed", 93.52, 6.0461828*^7, 205.859, 47.9, 
  23.021, 16.24, 35220.084, 2., 113.151, 4.78, 19.8, 27.8, "", 3.18, 83.51}, 
 {"ITA", "Europe", "Italy", "2020-04-21", 181228., 2256., 24114., 454., 
  2997.395, 37.313, 398.83, 7.509, 1.45015*^6, 52126., 23.985, 0.862, 53780., 
  0.889, "tests performed", 93.52, 6.0461828*^7, 205.859, 47.9, 23.021, 
  16.24, 35220.084, 2., 113.151, 4.78, 19.8, 27.8, "", 3.18, 83.51}, 
 {"ITA", "Europe", "Italy", "2020-04-22", 183957., 2729., 24648., 534., 
  3042.531, 45.136, 407.662, 8.832, 1.513251*^6, 63101., 25.028, 1.044, 
  56550., 0.935, "tests performed", 93.52, 6.0461828*^7, 205.859, 47.9, 
  23.021, 16.24, 35220.084, 2., 113.151, 4.78, 19.8, 27.8, "", 3.18, 83.51}, 
 {"ITA", "Europe", "Italy", "2020-04-23", 187327., 3370., 25085., 437., 
  3098.269, 55.738, 414.89, 7.228, 1.579909*^6, 66658., 26.131, 1.102, 
  57358., 0.949, "tests performed", 93.52, 6.0461828*^7, 205.859, 47.9, 
  23.021, 16.24, 35220.084, 2., 113.151, 4.78, 19.8, 27.8, "", 3.18, 83.51}, 
 {"ITA", "Europe", "Italy", "2020-04-24", 189973., 2646., 25549., 464., 
  3142.032, 43.763, 422.564, 7.674, 1.642356*^6, 62447., 27.164, 1.033, 
  56893., 0.941, "tests performed", 93.52, 6.0461828*^7, 205.859, 47.9, 
  23.021, 16.24, 35220.084, 2., 113.151, 4.78, 19.8, 27.8, "", 3.18, 83.51}, 
 {"ITA", "Europe", "Italy", "2020-04-25", 192994., 3021., 25969., 420., 
  3191.997, 49.965, 429.511, 6.947, 1.707743*^6, 65387., 28.245, 1.081, 
  57416., 0.95, "tests performed", 93.52, 6.0461828*^7, 205.859, 47.9, 
  23.021, 16.24, 35220.084, 2., 113.151, 4.78, 19.8, 27.8, "", 3.18, 83.51}, 
 {"ITA", "Europe", "Italy", "2020-04-26", 195351., 2357., 26384., 415., 
  3230.981, 38.983, 436.375, 6.864, 1.757659*^6, 49916., 29.071, 0.826, 
  57303., 0.948, "tests performed", 93.52, 6.0461828*^7, 205.859, 47.9, 
  23.021, 16.24, 35220.084, 2., 113.151, 4.78, 19.8, 27.8, "", 3.18, 83.51}, 
 {"ITA", "Europe", "Italy", "2020-04-27", 197675., 2324., 26644., 260., 
  3269.418, 38.437, 440.675, 4.3, 1.789662*^6, 32003., 29.6, 0.529, 55948., 
  0.925, "tests performed", 93.52, 6.0461828*^7, 205.859, 47.9, 23.021, 
  16.24, 35220.084, 2., 113.151, 4.78, 19.8, 27.8, "", 3.18, 83.51}, 
 {"ITA", "Europe", "Italy", "2020-04-28", 199414., 1739., 26977., 333., 
  3298.18, 28.762, 446.182, 5.508, 1.846934*^6, 57272., 30.547, 0.947, 
  56683., 0.938, "tests performed", 93.52, 6.0461828*^7, 205.859, 47.9, 
  23.021, 16.24, 35220.084, 2., 113.151, 4.78, 19.8, 27.8, "", 3.18, 83.51}, 
 {"ITA", "Europe", "Italy", "2020-04-29", 201505., 2091., 27359., 382., 
  3332.764, 34.584, 452.5, 6.318, 1.910761*^6, 63827., 31.603, 1.056, 56787., 
  0.939, "tests performed", 93.52, 6.0461828*^7, 205.859, 47.9, 23.021, 
  16.24, 35220.084, 2., 113.151, 4.78, 19.8, 27.8, "", 3.18, 83.51}, 
 {"ITA", "Europe", "Italy", "2020-04-30", 203591., 2086., 27682., 323., 
  3367.265, 34.501, 457.843, 5.342, 1.979217*^6, 68456., 32.735, 1.132, 
  57044., 0.943, "tests performed", 93.52, 6.0461828*^7, 205.859, 47.9, 
  23.021, 16.24, 35220.084, 2., 113.151, 4.78, 19.8, 27.8, "", 3.18, 83.51}, 
 {"ITA", "Europe", "Italy", "2020-05-01", 205463., 1872., 27967., 285., 
  3398.227, 30.962, 462.556, 4.714, 2.053425*^6, 74208., 33.962, 1.227, 
  58724., 0.971, "tests performed", 93.52, 6.0461828*^7, 205.859, 47.9, 
  23.021, 16.24, 35220.084, 2., 113.151, 4.78, 19.8, 27.8, "", 3.18, 83.51}, 
 {"ITA", "Europe", "Italy", "2020-05-02", 207428., 1965., 28236., 269., 
  3430.727, 32.5, 467.005, 4.449, 2.108837*^6, 55412., 34.879, 0.916, 57299., 
  0.948, "tests performed", 93.52, 6.0461828*^7, 205.859, 47.9, 23.021, 
  16.24, 35220.084, 2., 113.151, 4.78, 19.8, 27.8, "", 3.18, 83.51}, 
 {"ITA", "Europe", "Italy", "2020-05-03", 209328., 1900., 28710., 474., 
  3462.151, 31.425, 474.845, 7.84, 2.153772*^6, 44935., 35.622, 0.743, 
  56588., 0.936, "tests performed", 93.52, 6.0461828*^7, 205.859, 47.9, 
  23.021, 16.24, 35220.084, 2., 113.151, 4.78, 19.8, 27.8, "", 3.18, 83.51}, 
 {"ITA", "Europe", "Italy", "2020-05-04", 210717., 1389., 28884., 174., 
  3485.125, 22.973, 477.723, 2.878, 2.191403*^6, 37631., 36.244, 0.622, 
  57392., 0.949, "tests performed", 62.96, 6.0461828*^7, 205.859, 47.9, 
  23.021, 16.24, 35220.084, 2., 113.151, 4.78, 19.8, 27.8, "", 3.18, 83.51}, 
 {"ITA", "Europe", "Italy", "2020-05-05", 211938., 1221., 29079., 195., 
  3505.319, 20.195, 480.948, 3.225, 2.246666*^6, 55263., 37.158, 0.914, 
  57105., 0.944, "tests performed", 62.96, 6.0461828*^7, 205.859, 47.9, 
  23.021, 16.24, 35220.084, 2., 113.151, 4.78, 19.8, 27.8, "", 3.18, 83.51}, 
 {"ITA", "Europe", "Italy", "2020-05-06", 213013., 1075., 29315., 236., 
  3523.099, 17.78, 484.851, 3.903, 2.310929*^6, 64263., 38.221, 1.063, 
  57167., 0.946, "tests performed", 62.96, 6.0461828*^7, 205.859, 47.9, 
  23.021, 16.24, 35220.084, 2., 113.151, 4.78, 19.8, 27.8, "", 3.18, 83.51}, 
 {"ITA", "Europe", "Italy", "2020-05-07", 214457., 1444., 29684., 369., 
  3546.982, 23.883, 490.954, 6.103, 2.381288*^6, 70359., 39.385, 1.164, 
  57439., 0.95, "tests performed", 62.96, 6.0461828*^7, 205.859, 47.9, 
  23.021, 16.24, 35220.084, 2., 113.151, 4.78, 19.8, 27.8, "", 3.18, 83.51}, 
 {"ITA", "Europe", "Italy", "2020-05-08", 215858., 1401., 29958., 274., 
  3570.153, 23.172, 495.486, 4.532, 2.445063*^6, 63775., 40.44, 1.055, 
  55948., 0.925, "tests performed", 62.96, 6.0461828*^7, 205.859, 47.9, 
  23.021, 16.24, 35220.084, 2., 113.151, 4.78, 19.8, 27.8, "", 3.18, 83.51}, 
 {"ITA", "Europe", "Italy", "2020-05-09", 217185., 1327., 30201., 243., 
  3592.101, 21.948, 499.505, 4.019, 2.514234*^6, 69171., 41.584, 1.144, 
  57914., 0.958, "tests performed", 62.96, 6.0461828*^7, 205.859, 47.9, 
  23.021, 16.24, 35220.084, 2., 113.151, 4.78, 19.8, 27.8, "", 3.18, 83.51}, 
 {"ITA", "Europe", "Italy", "2020-05-10", 218268., 1083., 30395., 194., 
  3610.013, 17.912, 502.714, 3.209, 2.565912*^6, 51678., 42.439, 0.855, 
  58877., 0.974, "tests performed", 62.96, 6.0461828*^7, 205.859, 47.9, 
  23.021, 16.24, 35220.084, 2., 113.151, 4.78, 19.8, 27.8, "", 3.18, 83.51}, 
 {"ITA", "Europe", "Italy", "2020-05-11", 219070., 802., 30560., 165., 
  3623.278, 13.265, 505.443, 2.729, 2.606652*^6, 40740., 43.112, 0.674, 
  59321., 0.981, "tests performed", 62.96, 6.0461828*^7, 205.859, 47.9, 
  23.021, 16.24, 35220.084, 2., 113.151, 4.78, 19.8, 27.8, "", 3.18, 83.51}, 
 {"ITA", "Europe", "Italy", "2020-05-12", 219814., 744., 30739., 179., 
  3635.583, 12.305, 508.403, 2.961, 2.673655*^6, 67003., 44.221, 1.108, 
  60998., 1.009, "tests performed", 62.96, 6.0461828*^7, 205.859, 47.9, 
  23.021, 16.24, 35220.084, 2., 113.151, 4.78, 19.8, 27.8, "", 3.18, 83.51}, 
 {"ITA", "Europe", "Italy", "2020-05-13", 221216., 1402., 30911., 172., 
  3658.771, 23.188, 511.248, 2.845, 2.735628*^6, 61973., 45.246, 1.025, 
  60671., 1.003, "tests performed", 62.96, 6.0461828*^7, 205.859, 47.9, 
  23.021, 16.24, 35220.084, 2., 113.151, 4.78, 19.8, 27.8, "", 3.18, 83.51}, 
 {"ITA", "Europe", "Italy", "2020-05-14", 222104., 888., 31106., 195., 
  3673.458, 14.687, 514.473, 3.225, 2.807504*^6, 71876., 46.434, 1.189, 
  60888., 1.007, "tests performed", 62.96, 6.0461828*^7, 205.859, 47.9, 
  23.021, 16.24, 35220.084, 2., 113.151, 4.78, 19.8, 27.8, "", 3.18, 83.51}, 
 {"ITA", "Europe", "Italy", "2020-05-15", 223096., 992., 31368., 262., 
  3689.865, 16.407, 518.807, 4.333, 2.87568*^6, 68176., 47.562, 1.128, 
  61517., 1.017, "tests performed", 62.96, 6.0461828*^7, 205.859, 47.9, 
  23.021, 16.24, 35220.084, 2., 113.151, 4.78, 19.8, 27.8, "", 3.18, 83.51}, 
 {"ITA", "Europe", "Italy", "2020-05-16", 223885., 789., 31610., 242., 
  3702.915, 13.05, 522.809, 4.003, 2.944859*^6, 69179., 48.706, 1.144, 
  61518., 1.017, "tests performed", 66.67, 6.0461828*^7, 205.859, 47.9, 
  23.021, 16.24, 35220.084, 2., 113.151, 4.78, 19.8, 27.8, "", 3.18, 83.51}, 
 {"ITA", "Europe", "Italy", "2020-05-17", 224760., 875., 31763., 153., 
  3717.387, 14.472, 525.34, 2.531, 3.00496*^6, 60101., 49.7, 0.994, 62721., 
  1.037, "tests performed", 66.67, 6.0461828*^7, 205.859, 47.9, 23.021, 
  16.24, 35220.084, 2., 113.151, 4.78, 19.8, 27.8, "", 3.18, 83.51}, 
 {"ITA", "Europe", "Italy", "2020-05-18", 225435., 675., 31908., 145., 
  3728.551, 11.164, 527.738, 2.398, 3.041366*^6, 36406., 50.302, 0.602, 
  62102., 1.027, "tests performed", 63.89, 6.0461828*^7, 205.859, 47.9, 
  23.021, 16.24, 35220.084, 2., 113.151, 4.78, 19.8, 27.8, "", 3.18, 83.51}, 
 {"ITA", "Europe", "Italy", "2020-05-19", 225886., 451., 32007., 99., 
  3736.01, 7.459, 529.375, 1.637, 3.104524*^6, 63158., 51.347, 1.045, 61553., 
  1.018, "tests performed", 63.89, 6.0461828*^7, 205.859, 47.9, 23.021, 
  16.24, 35220.084, 2., 113.151, 4.78, 19.8, 27.8, "", 3.18, 83.51}, 
 {"ITA", "Europe", "Italy", "2020-05-20", 226699., 813., 32169., 162., 
  3749.457, 13.447, 532.055, 2.679, 3.171719*^6, 67195., 52.458, 1.111, 
  62299., 1.03, "tests performed", 63.89, 6.0461828*^7, 205.859, 47.9, 
  23.021, 16.24, 35220.084, 2., 113.151, 4.78, 19.8, 27.8, "", 3.18, 83.51}, 
 {"ITA", "Europe", "Italy", "2020-05-21", 227364., 665., 32330., 161., 
  3760.455, 10.999, 534.718, 2.663, 3.243398*^6, 71679., 53.644, 1.186, 
  62271., 1.03, "tests performed", 63.89, 6.0461828*^7, 205.859, 47.9, 
  23.021, 16.24, 35220.084, 2., 113.151, 4.78, 19.8, 27.8, "", 3.18, 83.51}, 
 {"ITA", "Europe", "Italy", "2020-05-22", 228006., 642., 32486., 156., 
  3771.074, 10.618, 537.298, 2.58, 3.318778*^6, 75380., 54.89, 1.247, 63300., 
  1.047, "tests performed", 63.89, 6.0461828*^7, 205.859, 47.9, 23.021, 
  16.24, 35220.084, 2., 113.151, 4.78, 19.8, 27.8, "", 3.18, 83.51}, 
 {"ITA", "Europe", "Italy", "2020-05-23", 228658., 652., 32616., 130., 
  3781.857, 10.784, 539.448, 2.15, 3.391188*^6, 72410., 56.088, 1.198, 
  63761., 1.055, "tests performed", 63.89, 6.0461828*^7, 205.859, 47.9, 
  23.021, 16.24, 35220.084, 2., 113.151, 4.78, 19.8, 27.8, "", 3.18, 83.51}, 
 {"ITA", "Europe", "Italy", "2020-05-24", 229327., 669., 32735., 119., 
  3792.922, 11.065, 541.416, 1.968, 3.447012*^6, 55824., 57.011, 0.923, 
  63150., 1.044, "tests performed", 63.89, 6.0461828*^7, 205.859, 47.9, 
  23.021, 16.24, 35220.084, 2., 113.151, 4.78, 19.8, 27.8, "", 3.18, 83.51}, 
 {"ITA", "Europe", "Italy", "2020-05-25", 229858., 531., 32785., 50., 
  3801.704, 8.782, 542.243, 0.827, 3.482253*^6, 35241., 57.594, 0.583, 
  62984., 1.042, "tests performed", 63.89, 6.0461828*^7, 205.859, 47.9, 
  23.021, 16.24, 35220.084, 2., 113.151, 4.78, 19.8, 27.8, "", 3.18, 83.51}, 
 {"ITA", "Europe", "Italy", "2020-05-26", 230158., 300., 32877., 92., 
  3806.666, 4.962, 543.765, 1.522, 3.539927*^6, 57674., 58.548, 0.954, 
  62200., 1.029, "tests performed", 63.89, 6.0461828*^7, 205.859, 47.9, 
  23.021, 16.24, 35220.084, 2., 113.151, 4.78, 19.8, 27.8, "", 3.18, 83.51}, 
 {"ITA", "Europe", "Italy", "2020-05-27", 230555., 397., 32955., 78., 
  3813.232, 6.566, 545.055, 1.29, 3.607251*^6, 67324., 59.662, 1.113, 62219., 
  1.029, "tests performed", 63.89, 6.0461828*^7, 205.859, 47.9, 23.021, 
  16.24, 35220.084, 2., 113.151, 4.78, 19.8, 27.8, "", 3.18, 83.51}, 
 {"ITA", "Europe", "Italy", "2020-05-28", 231139., 584., 33072., 117., 
  3822.891, 9.659, 546.99, 1.935, 3.683144*^6, 75893., 60.917, 1.255, 62821., 
  1.039, "tests performed", 63.89, 6.0461828*^7, 205.859, 47.9, 23.021, 
  16.24, 35220.084, 2., 113.151, 4.78, 19.8, 27.8, "", 3.18, 83.51}, 
 {"ITA", "Europe", "Italy", "2020-05-29", 231732., 593., 33142., 70., 
  3832.699, 9.808, 548.148, 1.158, 3.755279*^6, 72135., 62.11, 1.193, 62357., 
  1.031, "tests performed", 63.89, 6.0461828*^7, 205.859, 47.9, 23.021, 
  16.24, 35220.084, 2., 113.151, 4.78, 19.8, 27.8, "", 3.18, 83.51}, 
 {"ITA", "Europe", "Italy", "2020-05-30", 232248., 516., 33229., 87., 
  3841.234, 8.534, 549.586, 1.439, 3.824621*^6, 69342., 63.257, 1.147, 
  61919., 1.024, "tests performed", 63.89, 6.0461828*^7, 205.859, 47.9, 
  23.021, 16.24, 35220.084, 2., 113.151, 4.78, 19.8, 27.8, "", 3.18, 83.51}, 
 {"ITA", "Europe", "Italy", "2020-05-31", 232664., 416., 33340., 111., 
  3848.114, 6.88, 551.422, 1.836, 3.878739*^6, 54118., 64.152, 0.895, 61675., 
  1.02, "tests performed", 63.89, 6.0461828*^7, 205.859, 47.9, 23.021, 16.24, 
  35220.084, 2., 113.151, 4.78, 19.8, 27.8, "", 3.18, 83.51}, 
 {"ITA", "Europe", "Italy", "2020-06-01", 233019., 355., 33415., 75., 
  3853.985, 5.871, 552.663, 1.24, 3.910133*^6, 31394., 64.671, 0.519, 61126., 
  1.011, "tests performed", 63.89, 6.0461828*^7, 205.859, 47.9, 23.021, 
  16.24, 35220.084, 2., 113.151, 4.78, 19.8, 27.8, "", 3.18, 83.51}, 
 {"ITA", "Europe", "Italy", "2020-06-02", 233197., 178., 33475., 60., 
  3856.929, 2.944, 553.655, 0.992, 3.962292*^6, 52159., 65.534, 0.863, 
  60338., 0.998, "tests performed", 52.78, 6.0461828*^7, 205.859, 47.9, 
  23.021, 16.24, 35220.084, 2., 113.151, 4.78, 19.8, 27.8, "", 3.18, 83.51}, 
 {"ITA", "Europe", "Italy", "2020-06-03", 233515., 318., 33530., 55., 
  3862.189, 5.26, 554.565, 0.91, 3.999591*^6, 37299., 66.151, 0.617, 56049., 
  0.927, "tests performed", 44.44, 6.0461828*^7, 205.859, 47.9, 23.021, 
  16.24, 35220.084, 2., 113.151, 4.78, 19.8, 27.8, "", 3.18, 83.51}, 
 {"ITA", "Europe", "Italy", "2020-06-04", 233836., 321., 33601., 71., 
  3867.498, 5.309, 555.739, 1.174, 4.049544*^6, 49953., 66.977, 0.826, 
  52343., 0.866, "tests performed", 44.44, 6.0461828*^7, 205.859, 47.9, 
  23.021, 16.24, 35220.084, 2., 113.151, 4.78, 19.8, 27.8, "", 3.18, 83.51}, 
 {"ITA", "Europe", "Italy", "2020-06-05", 234013., 177., 33689., 88., 
  3870.425, 2.927, 557.195, 1.455, 4.114572*^6, 65028., 68.052, 1.076, 
  51328., 0.849, "tests performed", 44.44, 6.0461828*^7, 205.859, 47.9, 
  23.021, 16.24, 35220.084, 2., 113.151, 4.78, 19.8, 27.8, "", 3.18, 83.51}, 
 {"ITA", "Europe", "Italy", "2020-06-06", 234531., 518., 33774., 85., 
  3878.993, 8.567, 558.6, 1.406, 4.187057*^6, 72485., 69.251, 1.199, 51777., 
  0.856, "tests performed", 44.44, 6.0461828*^7, 205.859, 47.9, 23.021, 
  16.24, 35220.084, 2., 113.151, 4.78, 19.8, 27.8, "", 3.18, 83.51}, 
 {"ITA", "Europe", "Italy", "2020-06-07", 234801., 270., 33846., 72., 
  3883.459, 4.466, 559.791, 1.191, 4.236535*^6, 49478., 70.07, 0.818, 51114., 
  0.845, "tests performed", 44.44, 6.0461828*^7, 205.859, 47.9, 23.021, 
  16.24, 35220.084, 2., 113.151, 4.78, 19.8, 27.8, "", 3.18, 83.51}, 
 {"ITA", "Europe", "Italy", "2020-06-08", 234998., 197., 33899., 53., 
  3886.717, 3.258, 560.668, 0.877, 4.263647*^6, 27112., 70.518, 0.448, 
  50502., 0.835, "tests performed", 44.44, 6.0461828*^7, 205.859, 47.9, 
  23.021, 16.24, 35220.084, 2., 113.151, 4.78, 19.8, 27.8, "", 3.18, 83.51}, 
 {"ITA", "Europe", "Italy", "2020-06-09", 235278., 280., 33964., 65., 
  3891.348, 4.631, 561.743, 1.075, 4.31865*^6, 55003., 71.428, 0.91, 50908., 
  0.842, "tests performed", 44.44, 6.0461828*^7, 205.859, 47.9, 23.021, 
  16.24, 35220.084, 2., 113.151, 4.78, 19.8, 27.8, "", 3.18, 83.51}, 
 {"ITA", "Europe", "Italy", "2020-06-10", 235561., 283., 34043., 79., 
  3896.028, 4.681, 563.049, 1.307, 4.381349*^6, 62699., 72.465, 1.037, 
  54537., 0.902, "tests performed", 44.44, 6.0461828*^7, 205.859, 47.9, 
  23.021, 16.24, 35220.084, 2., 113.151, 4.78, 19.8, 27.8, "", 3.18, 83.51}, 
 {"ITA", "Europe", "Italy", "2020-06-11", 235763., 202., 34114., 71., 
  3899.369, 3.341, 564.224, 1.174, 4.443821*^6, 62472., 73.498, 1.033, 
  56325., 0.932, "tests performed", 50., 6.0461828*^7, 205.859, 47.9, 23.021, 
  16.24, 35220.084, 2., 113.151, 4.78, 19.8, 27.8, "", 3.18, 83.51}, 
 {"ITA", "Europe", "Italy", "2020-06-12", 236142., 379., 34167., 53., 
  3905.638, 6.268, 565.1, 0.877, 4.514441*^6, 70620., 74.666, 1.168, 57124., 
  0.945, "tests performed", 50., 6.0461828*^7, 205.859, 47.9, 23.021, 16.24, 
  35220.084, 2., 113.151, 4.78, 19.8, 27.8, "", 3.18, 83.51}, 
 {"ITA", "Europe", "Italy", "2020-06-13", 236305., 163., 34223., 56., 
  3908.334, 2.696, 566.027, 0.926, 4.564191*^6, 49750., 75.489, 0.823, 
  53876., 0.891, "tests performed", 50., 6.0461828*^7, 205.859, 47.9, 23.021, 
  16.24, 35220.084, 2., 113.151, 4.78, 19.8, 27.8, "", 3.18, 83.51}, 
 {"ITA", "Europe", "Italy", "2020-06-14", 236651., 346., 34301., 78., 
  3914.056, 5.723, 567.317, 1.29, 4.620718*^6, 56527., 76.424, 0.935, 54883., 
  0.908, "tests performed", 50., 6.0461828*^7, 205.859, 47.9, 23.021, 16.24, 
  35220.084, 2., 113.151, 4.78, 19.8, 27.8, "", 3.18, 83.51}, 
 {"ITA", "Europe", "Italy", "2020-06-15", 236989., 338., 34345., 44., 
  3919.647, 5.59, 568.044, 0.728, 4.648825*^6, 28107., 76.889, 0.465, 55025., 
  0.91, "tests performed", 55.56, 6.0461828*^7, 205.859, 47.9, 23.021, 16.24, 
  35220.084, 2., 113.151, 4.78, 19.8, 27.8, "", 3.18, 83.51}, 
 {"ITA", "Europe", "Italy", "2020-06-16", 237290., 301., 34371., 26., 
  3924.625, 4.978, 568.474, 0.43, 4.695707*^6, 46882., 77.664, 0.775, 53865., 
  0.891, "tests performed", 55.56, 6.0461828*^7, 205.859, 47.9, 23.021, 
  16.24, 35220.084, 2., 113.151, 4.78, 19.8, 27.8, "", 3.18, 83.51}, 
 {"ITA", "Europe", "Italy", "2020-06-17", 237500., 210., 34405., 34., 
  3928.098, 3.473, 569.037, 0.562, 4.773408*^6, 77701., 78.949, 1.285, 
  56008., 0.926, "tests performed", 55.56, 6.0461828*^7, 205.859, 47.9, 
  23.021, 16.24, 35220.084, 2., 113.151, 4.78, 19.8, 27.8, "", 3.18, 83.51}, 
 {"ITA", "Europe", "Italy", "2020-06-18", 237828., 328., 34448., 43., 
  3933.523, 5.425, 569.748, 0.711, 4.831562*^6, 58154., 79.911, 0.962, 
  55392., 0.916, "tests performed", 55.56, 6.0461828*^7, 205.859, 47.9, 
  23.021, 16.24, 35220.084, 2., 113.151, 4.78, 19.8, 27.8, "", 3.18, 83.51}, 
 {"ITA", "Europe", "Italy", "2020-06-19", 238159., 331., 34514., 66., 
  3938.998, 5.475, 570.84, 1.092, 4.889103*^6, 57541., 80.863, 0.952, 53523., 
  0.885, "tests performed", 55.56, 6.0461828*^7, 205.859, 47.9, 23.021, 
  16.24, 35220.084, 2., 113.151, 4.78, 19.8, 27.8, "", 3.18, 83.51}, 
 {"ITA", "Europe", "Italy", "2020-06-20", 238011., -148., 34561., 47., 
  3936.55, -2.448, 571.617, 0.777, 4.943825*^6, 54722., 81.768, 0.905, 
  54233., 0.897, "tests performed", 55.56, 6.0461828*^7, 205.859, 47.9, 
  23.021, 16.24, 35220.084, 2., 113.151, 4.78, 19.8, 27.8, "", 3.18, 83.51}, 
 {"ITA", "Europe", "Italy", "2020-06-21", 238275., 264., 34610., 49., 
  3940.916, 4.366, 572.427, 0.81, 4.98437*^6, 40545., 82.438, 0.671, 51950., 
  0.859, "tests performed", 55.56, 6.0461828*^7, 205.859, 47.9, 23.021, 
  16.24, 35220.084, 2., 113.151, 4.78, 19.8, 27.8, "", 3.18, 83.51}, 
 {"ITA", "Europe", "Italy", "2020-06-22", 238499., 224., 34634., 24., 
  3944.621, 3.705, 572.824, 0.397, 5.013342*^6, 28972., 82.917, 0.479, 
  52074., 0.861, "tests performed", 55.56, 6.0461828*^7, 205.859, 47.9, 
  23.021, 16.24, 35220.084, 2., 113.151, 4.78, 19.8, 27.8, "", 3.18, 83.51}, 
 {"ITA", "Europe", "Italy", "2020-06-23", 238720., 221., 34657., 23., 
  3948.276, 3.655, 573.205, 0.38, 5.053827*^6, 40485., 83.587, 0.67, 51160., 
  0.846, "tests performed", 55.56, 6.0461828*^7, 205.859, 47.9, 23.021, 
  16.24, 35220.084, 2., 113.151, 4.78, 19.8, 27.8, "", 3.18, 83.51}, 
 {"ITA", "Europe", "Italy", "2020-06-24", 238833., 113., 34675., 18., 
  3950.145, 1.869, 573.502, 0.298, 5.107093*^6, 53266., 84.468, 0.881, 
  47669., 0.788, "tests performed", 55.56, 6.0461828*^7, 205.859, 47.9, 
  23.021, 16.24, 35220.084, 2., 113.151, 4.78, 19.8, 27.8, "", 3.18, 83.51}, 
 {"ITA", "Europe", "Italy", "2020-06-25", 239410., 577., 34644., -31., 
  3959.688, 9.543, 572.99, -0.513, 5.163154*^6, 56061., 85.395, 0.927, 
  47370., 0.783, "tests performed", 55.56, 6.0461828*^7, 205.859, 47.9, 
  23.021, 16.24, 35220.084, 2., 113.151, 4.78, 19.8, 27.8, "", 3.18, 83.51}, 
 {"ITA", "Europe", "Italy", "2020-06-26", 239706., 296., 34678., 34., 
  3964.584, 4.896, 573.552, 0.562, 5.215922*^6, 52768., 86.268, 0.873, 
  46688., 0.772, "tests performed", 55.56, 6.0461828*^7, 205.859, 47.9, 
  23.021, 16.24, 35220.084, 2., 113.151, 4.78, 19.8, 27.8, "", 3.18, 83.51}, 
 {"ITA", "Europe", "Italy", "2020-06-27", 239961., 255., 34708., 30., 
  3968.802, 4.218, 574.048, 0.496, 5.277273*^6, 61351., 87.283, 1.015, 
  47635., 0.788, "tests performed", 55.56, 6.0461828*^7, 205.859, 47.9, 
  23.021, 16.24, 35220.084, 2., 113.151, 4.78, 19.8, 27.8, "", 3.18, 83.51}, 
 {"ITA", "Europe", "Italy", "2020-06-28", 240136., 175., 34716., 8., 
  3971.696, 2.894, 574.18, 0.132, 5.314619*^6, 37346., 87.9, 0.618, 47178., 
  0.78, "tests performed", 55.56, 6.0461828*^7, 205.859, 47.9, 23.021, 16.24, 
  35220.084, 2., 113.151, 4.78, 19.8, 27.8, "", 3.18, 83.51}, 
 {"ITA", "Europe", "Italy", "2020-06-29", 240310., 174., 34738., 22., 
  3974.574, 2.878, 574.544, 0.364, 5.341837*^6, 27218., 88.351, 0.45, 46928., 
  0.776, "tests performed", 55.56, 6.0461828*^7, 205.859, 47.9, 23.021, 
  16.24, 35220.084, 2., 113.151, 4.78, 19.8, 27.8, "", 3.18, 83.51}, 
 {"ITA", "Europe", "Italy", "2020-06-30", 240436., 126., 34744., 6., 
  3976.658, 2.084, 574.644, 0.099, 5.39011*^6, 48273., 89.149, 0.798, 48040., 
  0.795, "tests performed", 55.56, 6.0461828*^7, 205.859, 47.9, 23.021, 
  16.24, 35220.084, 2., 113.151, 4.78, 19.8, 27.8, "", 3.18, 83.51}, 
 {"ITA", "Europe", "Italy", "2020-07-01", 240578., 142., 34767., 23., 
  3979.006, 2.349, 575.024, 0.38, 5.445476*^6, 55366., 90.065, 0.916, 48340., 
  0.8, "tests performed", 55.56, 6.0461828*^7, 205.859, 47.9, 23.021, 16.24, 
  35220.084, 2., 113.151, 4.78, 19.8, 27.8, "", 3.18, 83.51}, 
 {"ITA", "Europe", "Italy", "2020-07-02", 240760., 182., 34788., 21., 
  3982.017, 3.01, 575.371, 0.347, 5.498719*^6, 53243., 90.945, 0.881, 47938., 
  0.793, "tests performed", 55.56, 6.0461828*^7, 205.859, 47.9, 23.021, 
  16.24, 35220.084, 2., 113.151, 4.78, 19.8, 27.8, "", 3.18, 83.51}, 
 {"ITA", "Europe", "Italy", "2020-07-03", 240961., 201., 34818., 30., 
  3985.341, 3.324, 575.867, 0.496, 5.548815*^6, 50096., 91.774, 0.829, 
  47556., 0.787, "tests performed", 55.56, 6.0461828*^7, 205.859, 47.9, 
  23.021, 16.24, 35220.084, 2., 113.151, 4.78, 19.8, 27.8, "", 3.18, 83.51}, 
 {"ITA", "Europe", "Italy", "2020-07-04", 241184., 223., 34833., 15., 
  3989.029, 3.688, 576.116, 0.248, 5.600826*^6, 52011., 92.634, 0.86, 46222., 
  0.764, "tests performed", 55.56, 6.0461828*^7, 205.859, 47.9, 23.021, 
  16.24, 35220.084, 2., 113.151, 4.78, 19.8, 27.8, "", 3.18, 83.51}, 
 {"ITA", "Europe", "Italy", "2020-07-05", 241419., 235., 34854., 21., 
  3992.916, 3.887, 576.463, 0.347, 5.638288*^6, 37462., 93.254, 0.62, 46238., 
  0.765, "tests performed", "", 6.0461828*^7, 205.859, 47.9, 23.021, 16.24, 
  35220.084, 2., 113.151, 4.78, 19.8, 27.8, "", 3.18, 83.51}, 
 {"ITA", "Europe", "Italy", "2020-07-06", 241611., 192., 34861., 7., 
  3996.092, 3.176, 576.579, 0.116, 5.660454*^6, 22166., 93.62, 0.367, 45517., 
  0.753, "tests performed", "", 6.0461828*^7, 205.859, 47.9, 23.021, 16.24, 
  35220.084, 2., 113.151, 4.78, 19.8, 27.8, "", 3.18, 83.51}, 
 {"ITA", "Europe", "Italy", "2020-07-07", 241819., 208., 34869., 8., 
  3999.532, 3.44, 576.711, 0.132, 5.703673*^6, 43219., 94.335, 0.715, 44795., 
  0.741, "tests performed", "", 6.0461828*^7, 205.859, 47.9, 23.021, 16.24, 
  35220.084, 2., 113.151, 4.78, 19.8, 27.8, "", 3.18, 83.51}, 
 {"ITA", "Europe", "Italy", "2020-07-08", 241956., 137., 34899., 30., 
  4001.798, 2.266, 577.207, 0.496, "", "", "", "", "", "", "", "", 
  6.0461828*^7, 205.859, 47.9, 23.021, 16.24, 35220.084, 2., 113.151, 4.78, 
  19.8, 27.8, "", 3.18, 83.51}, {"JAM", "North America", "Jamaica", 
  "2020-03-12", 2., 2., 0., 0., 0.675, 0.675, 0., 0., "", "", "", "", "", "", 
  "", 30.56, 2.961161*^6, 266.879, 31.4, 9.684, 6.39, 8193.571, "", 206.537, 
  11.28, 5.3, 28.6, 66.425, 1.7, 74.47}, {"JAM", "North America", "Jamaica", 
  "2020-03-13", 6., 4., 0., 0., 2.026, 1.351, 0., 0., "", "", "", "", "", "", 
  "", 59.26, 2.961161*^6, 266.879, 31.4, 9.684, 6.39, 8193.571, "", 206.537, 
  11.28, 5.3, 28.6, 66.425, 1.7, 74.47}, {"JAM", "North America", "Jamaica", 
  "2020-03-14", 8., 2., 0., 0., 2.702, 0.675, 0., 0., "", "", "", "", "", "", 
  "", 59.26, 2.961161*^6, 266.879, 31.4, 9.684, 6.39, 8193.571, "", 206.537, 
  11.28, 5.3, 28.6, 66.425, 1.7, 74.47}, {"JAM", "North America", "Jamaica", 
  "2020-03-16", 10., 2., 0., 0., 3.377, 0.675, 0., 0., "", "", "", "", "", 
  "", "", 59.26, 2.961161*^6, 266.879, 31.4, 9.684, 6.39, 8193.571, "", 
  206.537, 11.28, 5.3, 28.6, 66.425, 1.7, 74.47}, 
 {"JAM", "North America", "Jamaica", "2020-03-17", 10., 0., 0., 0., 3.377, 
  0., 0., 0., "", "", "", "", "", "", "", 59.26, 2.961161*^6, 266.879, 31.4, 
  9.684, 6.39, 8193.571, "", 206.537, 11.28, 5.3, 28.6, 66.425, 1.7, 74.47}, 
 {"JAM", "North America", "Jamaica", "2020-03-18", 13., 3., 0., 0., 4.39, 
  1.013, 0., 0., "", "", "", "", "", "", "", 71.3, 2.961161*^6, 266.879, 
  31.4, 9.684, 6.39, 8193.571, "", 206.537, 11.28, 5.3, 28.6, 66.425, 1.7, 
  74.47}, {"JAM", "North America", "Jamaica", "2020-03-19", 15., 2., 0., 0., 
  5.066, 0.675, 0., 0., "", "", "", "", "", "", "", 71.3, 2.961161*^6, 
  266.879, 31.4, 9.684, 6.39, 8193.571, "", 206.537, 11.28, 5.3, 28.6, 
  66.425, 1.7, 74.47}, {"JAM", "North America", "Jamaica", "2020-03-20", 16., 
  1., 0., 0., 5.403, 0.338, 0., 0., "", "", "", "", "", "", "", 71.3, 
  2.961161*^6, 266.879, 31.4, 9.684, 6.39, 8193.571, "", 206.537, 11.28, 5.3, 
  28.6, 66.425, 1.7, 74.47}, {"JAM", "North America", "Jamaica", 
  "2020-03-21", 19., 3., 0., 0., 6.416, 1.013, 0., 0., "", "", "", "", "", 
  "", "", 74.07, 2.961161*^6, 266.879, 31.4, 9.684, 6.39, 8193.571, "", 
  206.537, 11.28, 5.3, 28.6, 66.425, 1.7, 74.47}, 
 {"JAM", "North America", "Jamaica", "2020-03-22", 19., 0., 0., 0., 6.416, 
  0., 0., 0., "", "", "", "", "", "", "", 74.07, 2.961161*^6, 266.879, 31.4, 
  9.684, 6.39, 8193.571, "", 206.537, 11.28, 5.3, 28.6, 66.425, 1.7, 74.47}, 
 {"JAM", "North America", "Jamaica", "2020-03-23", 19., 0., 0., 0., 6.416, 
  0., 0., 0., "", "", "", "", "", "", "", 74.07, 2.961161*^6, 266.879, 31.4, 
  9.684, 6.39, 8193.571, "", 206.537, 11.28, 5.3, 28.6, 66.425, 1.7, 74.47}, 
 {"JAM", "North America", "Jamaica", "2020-03-24", 19., 0., 0., 0., 6.416, 
  0., 0., 0., "", "", "", "", "", "", "", 74.07, 2.961161*^6, 266.879, 31.4, 
  9.684, 6.39, 8193.571, "", 206.537, 11.28, 5.3, 28.6, 66.425, 1.7, 74.47}, 
 {"JAM", "North America", "Jamaica", "2020-03-25", 21., 2., 1., 1., 7.092, 
  0.675, 0.338, 0.338, "", "", "", "", "", "", "", 75., 2.961161*^6, 266.879, 
  31.4, 9.684, 6.39, 8193.571, "", 206.537, 11.28, 5.3, 28.6, 66.425, 1.7, 
  74.47}, {"JAM", "North America", "Jamaica", "2020-03-26", 25., 4., 1., 0., 
  8.443, 1.351, 0.338, 0., "", "", "", "", "", "", "", 75., 2.961161*^6, 
  266.879, 31.4, 9.684, 6.39, 8193.571, "", 206.537, 11.28, 5.3, 28.6, 
  66.425, 1.7, 74.47}, {"JAM", "North America", "Jamaica", "2020-03-27", 26., 
  1., 1., 0., 8.78, 0.338, 0.338, 0., "", "", "", "", "", "", "", 75., 
  2.961161*^6, 266.879, 31.4, 9.684, 6.39, 8193.571, "", 206.537, 11.28, 5.3, 
  28.6, 66.425, 1.7, 74.47}, {"JAM", "North America", "Jamaica", 
  "2020-03-28", 26., 0., 1., 0., 8.78, 0., 0.338, 0., "", "", "", "", "", "", 
  "", 75., 2.961161*^6, 266.879, 31.4, 9.684, 6.39, 8193.571, "", 206.537, 
  11.28, 5.3, 28.6, 66.425, 1.7, 74.47}, {"JAM", "North America", "Jamaica", 
  "2020-03-29", 32., 6., 1., 0., 10.807, 2.026, 0.338, 0., "", "", "", "", 
  "", "", "", 75., 2.961161*^6, 266.879, 31.4, 9.684, 6.39, 8193.571, "", 
  206.537, 11.28, 5.3, 28.6, 66.425, 1.7, 74.47}, 
 {"JAM", "North America", "Jamaica", "2020-03-30", 34., 2., 1., 0., 11.482, 
  0.675, 0.338, 0., "", "", "", "", "", "", "", 75., 2.961161*^6, 266.879, 
  31.4, 9.684, 6.39, 8193.571, "", 206.537, 11.28, 5.3, 28.6, 66.425, 1.7, 
  74.47}, {"JAM", "North America", "Jamaica", "2020-03-31", 38., 4., 1., 0., 
  12.833, 1.351, 0.338, 0., "", "", "", "", "", "", "", 75., 2.961161*^6, 
  266.879, 31.4, 9.684, 6.39, 8193.571, "", 206.537, 11.28, 5.3, 28.6, 
  66.425, 1.7, 74.47}, {"JAM", "North America", "Jamaica", "2020-04-01", 38., 
  0., 1., 0., 12.833, 0., 0.338, 0., "", "", "", "", "", "", "", 78.7, 
  2.961161*^6, 266.879, 31.4, 9.684, 6.39, 8193.571, "", 206.537, 11.28, 5.3, 
  28.6, 66.425, 1.7, 74.47}, {"JAM", "North America", "Jamaica", 
  "2020-04-02", 44., 6., 3., 2., 14.859, 2.026, 1.013, 0.675, "", "", "", "", 
  "", "", "", 78.7, 2.961161*^6, 266.879, 31.4, 9.684, 6.39, 8193.571, "", 
  206.537, 11.28, 5.3, 28.6, 66.425, 1.7, 74.47}, 
 {"JAM", "North America", "Jamaica", "2020-04-03", 47., 3., 3., 0., 15.872, 
  1.013, 1.013, 0., "", "", "", "", "", "", "", 78.7, 2.961161*^6, 266.879, 
  31.4, 9.684, 6.39, 8193.571, "", 206.537, 11.28, 5.3, 28.6, 66.425, 1.7, 
  74.47}, {"JAM", "North America", "Jamaica", "2020-04-04", 53., 6., 3., 0., 
  17.898, 2.026, 1.013, 0., "", "", "", "", "", "", "", 78.7, 2.961161*^6, 
  266.879, 31.4, 9.684, 6.39, 8193.571, "", 206.537, 11.28, 5.3, 28.6, 
  66.425, 1.7, 74.47}, {"JAM", "North America", "Jamaica", "2020-04-05", 55., 
  2., 3., 0., 18.574, 0.675, 1.013, 0., "", "", "", "", "", "", "", 78.7, 
  2.961161*^6, 266.879, 31.4, 9.684, 6.39, 8193.571, "", 206.537, 11.28, 5.3, 
  28.6, 66.425, 1.7, 74.47}, {"JAM", "North America", "Jamaica", 
  "2020-04-06", 58., 3., 3., 0., 19.587, 1.013, 1.013, 0., "", "", "", "", 
  "", "", "", 78.7, 2.961161*^6, 266.879, 31.4, 9.684, 6.39, 8193.571, "", 
  206.537, 11.28, 5.3, 28.6, 66.425, 1.7, 74.47}, 
 {"JAM", "North America", "Jamaica", "2020-04-07", 59., 1., 3., 0., 19.925, 
  0.338, 1.013, 0., "", "", "", "", "", "", "", 78.7, 2.961161*^6, 266.879, 
  31.4, 9.684, 6.39, 8193.571, "", 206.537, 11.28, 5.3, 28.6, 66.425, 1.7, 
  74.47}, {"JAM", "North America", "Jamaica", "2020-04-08", 63., 4., 3., 0., 
  21.275, 1.351, 1.013, 0., "", "", "", "", "", "", "", 78.7, 2.961161*^6, 
  266.879, 31.4, 9.684, 6.39, 8193.571, "", 206.537, 11.28, 5.3, 28.6, 
  66.425, 1.7, 74.47}, {"JAM", "North America", "Jamaica", "2020-04-09", 63., 
  0., 4., 1., 21.275, 0., 1.351, 0.338, "", "", "", "", "", "", "", 78.7, 
  2.961161*^6, 266.879, 31.4, 9.684, 6.39, 8193.571, "", 206.537, 11.28, 5.3, 
  28.6, 66.425, 1.7, 74.47}, {"JAM", "North America", "Jamaica", 
  "2020-04-10", 63., 0., 4., 0., 21.275, 0., 1.351, 0., "", "", "", "", "", 
  "", "", 78.7, 2.961161*^6, 266.879, 31.4, 9.684, 6.39, 8193.571, "", 
  206.537, 11.28, 5.3, 28.6, 66.425, 1.7, 74.47}, 
 {"JAM", "North America", "Jamaica", "2020-04-11", 65., 2., 4., 0., 21.951, 
  0.675, 1.351, 0., "", "", "", "", "", "", "", 78.7, 2.961161*^6, 266.879, 
  31.4, 9.684, 6.39, 8193.571, "", 206.537, 11.28, 5.3, 28.6, 66.425, 1.7, 
  74.47}, {"JAM", "North America", "Jamaica", "2020-04-12", 69., 4., 4., 0., 
  23.302, 1.351, 1.351, 0., "", "", "", "", "", "", "", 78.7, 2.961161*^6, 
  266.879, 31.4, 9.684, 6.39, 8193.571, "", 206.537, 11.28, 5.3, 28.6, 
  66.425, 1.7, 74.47}, {"JAM", "North America", "Jamaica", "2020-04-13", 72., 
  3., 4., 0., 24.315, 1.013, 1.351, 0., "", "", "", "", "", "", "", 78.7, 
  2.961161*^6, 266.879, 31.4, 9.684, 6.39, 8193.571, "", 206.537, 11.28, 5.3, 
  28.6, 66.425, 1.7, 74.47}, {"JAM", "North America", "Jamaica", 
  "2020-04-14", 73., 1., 4., 0., 24.652, 0.338, 1.351, 0., "", "", "", "", 
  "", "", "", 78.7, 2.961161*^6, 266.879, 31.4, 9.684, 6.39, 8193.571, "", 
  206.537, 11.28, 5.3, 28.6, 66.425, 1.7, 74.47}, 
 {"JAM", "North America", "Jamaica", "2020-04-15", 105., 32., 5., 1., 35.459, 
  10.807, 1.689, 0.338, "", "", "", "", "", "", "", 80.56, 2.961161*^6, 
  266.879, 31.4, 9.684, 6.39, 8193.571, "", 206.537, 11.28, 5.3, 28.6, 
  66.425, 1.7, 74.47}, {"JAM", "North America", "Jamaica", "2020-04-16", 
  125., 20., 5., 0., 42.213, 6.754, 1.689, 0., "", "", "", "", "", "", "", 
  80.56, 2.961161*^6, 266.879, 31.4, 9.684, 6.39, 8193.571, "", 206.537, 
  11.28, 5.3, 28.6, 66.425, 1.7, 74.47}, {"JAM", "North America", "Jamaica", 
  "2020-04-17", 143., 18., 5., 0., 48.292, 6.079, 1.689, 0., "", "", "", "", 
  "", "", "", 80.56, 2.961161*^6, 266.879, 31.4, 9.684, 6.39, 8193.571, "", 
  206.537, 11.28, 5.3, 28.6, 66.425, 1.7, 74.47}, 
 {"JAM", "North America", "Jamaica", "2020-04-18", 163., 20., 5., 0., 55.046, 
  6.754, 1.689, 0., "", "", "", "", "", "", "", 80.56, 2.961161*^6, 266.879, 
  31.4, 9.684, 6.39, 8193.571, "", 206.537, 11.28, 5.3, 28.6, 66.425, 1.7, 
  74.47}, {"JAM", "North America", "Jamaica", "2020-04-19", 173., 10., 5., 
  0., 58.423, 3.377, 1.689, 0., "", "", "", "", "", "", "", 80.56, 
  2.961161*^6, 266.879, 31.4, 9.684, 6.39, 8193.571, "", 206.537, 11.28, 5.3, 
  28.6, 66.425, 1.7, 74.47}, {"JAM", "North America", "Jamaica", 
  "2020-04-20", 196., 23., 5., 0., 66.19, 7.767, 1.689, 0., "", "", "", "", 
  "", "", "", 80.56, 2.961161*^6, 266.879, 31.4, 9.684, 6.39, 8193.571, "", 
  206.537, 11.28, 5.3, 28.6, 66.425, 1.7, 74.47}, 
 {"JAM", "North America", "Jamaica", "2020-04-21", 223., 27., 6., 1., 75.308, 
  9.118, 2.026, 0.338, "", "", "", "", "", "", "", 80.56, 2.961161*^6, 
  266.879, 31.4, 9.684, 6.39, 8193.571, "", 206.537, 11.28, 5.3, 28.6, 
  66.425, 1.7, 74.47}, {"JAM", "North America", "Jamaica", "2020-04-22", 
  233., 10., 6., 0., 78.685, 3.377, 2.026, 0., "", "", "", "", "", "", "", 
  87.04, 2.961161*^6, 266.879, 31.4, 9.684, 6.39, 8193.571, "", 206.537, 
  11.28, 5.3, 28.6, 66.425, 1.7, 74.47}, {"JAM", "North America", "Jamaica", 
  "2020-04-23", 252., 19., 6., 0., 85.102, 6.416, 2.026, 0., "", "", "", "", 
  "", "", "", 87.04, 2.961161*^6, 266.879, 31.4, 9.684, 6.39, 8193.571, "", 
  206.537, 11.28, 5.3, 28.6, 66.425, 1.7, 74.47}, 
 {"JAM", "North America", "Jamaica", "2020-04-24", 252., 0., 6., 0., 85.102, 
  0., 2.026, 0., "", "", "", "", "", "", "", 87.04, 2.961161*^6, 266.879, 
  31.4, 9.684, 6.39, 8193.571, "", 206.537, 11.28, 5.3, 28.6, 66.425, 1.7, 
  74.47}, {"JAM", "North America", "Jamaica", "2020-04-25", 288., 36., 7., 
  1., 97.259, 12.157, 2.364, 0.338, "", "", "", "", "", "", "", 87.04, 
  2.961161*^6, 266.879, 31.4, 9.684, 6.39, 8193.571, "", 206.537, 11.28, 5.3, 
  28.6, 66.425, 1.7, 74.47}, {"JAM", "North America", "Jamaica", 
  "2020-04-26", 305., 17., 7., 0., 103., 5.741, 2.364, 0., "", "", "", "", 
  "", "", "", 87.04, 2.961161*^6, 266.879, 31.4, 9.684, 6.39, 8193.571, "", 
  206.537, 11.28, 5.3, 28.6, 66.425, 1.7, 74.47}, 
 {"JAM", "North America", "Jamaica", "2020-04-27", 350., 45., 7., 0., 
  118.197, 15.197, 2.364, 0., "", "", "", "", "", "", "", 87.04, 2.961161*^6, 
  266.879, 31.4, 9.684, 6.39, 8193.571, "", 206.537, 11.28, 5.3, 28.6, 
  66.425, 1.7, 74.47}, {"JAM", "North America", "Jamaica", "2020-04-28", 
  364., 14., 7., 0., 122.925, 4.728, 2.364, 0., "", "", "", "", "", "", "", 
  87.04, 2.961161*^6, 266.879, 31.4, 9.684, 6.39, 8193.571, "", 206.537, 
  11.28, 5.3, 28.6, 66.425, 1.7, 74.47}, {"JAM", "North America", "Jamaica", 
  "2020-04-29", 381., 17., 7., 0., 128.666, 5.741, 2.364, 0., "", "", "", "", 
  "", "", "", 87.04, 2.961161*^6, 266.879, 31.4, 9.684, 6.39, 8193.571, "", 
  206.537, 11.28, 5.3, 28.6, 66.425, 1.7, 74.47}, 
 {"JAM", "North America", "Jamaica", "2020-04-30", 396., 15., 7., 0., 
  133.731, 5.066, 2.364, 0., "", "", "", "", "", "", "", 87.04, 2.961161*^6, 
  266.879, 31.4, 9.684, 6.39, 8193.571, "", 206.537, 11.28, 5.3, 28.6, 
  66.425, 1.7, 74.47}, {"JAM", "North America", "Jamaica", "2020-05-01", 
  422., 26., 8., 1., 142.512, 8.78, 2.702, 0.338, "", "", "", "", "", "", "", 
  87.04, 2.961161*^6, 266.879, 31.4, 9.684, 6.39, 8193.571, "", 206.537, 
  11.28, 5.3, 28.6, 66.425, 1.7, 74.47}, {"JAM", "North America", "Jamaica", 
  "2020-05-02", 432., 10., 8., 0., 145.889, 3.377, 2.702, 0., "", "", "", "", 
  "", "", "", 87.04, 2.961161*^6, 266.879, 31.4, 9.684, 6.39, 8193.571, "", 
  206.537, 11.28, 5.3, 28.6, 66.425, 1.7, 74.47}, 
 {"JAM", "North America", "Jamaica", "2020-05-03", 463., 31., 8., 0., 
  156.358, 10.469, 2.702, 0., "", "", "", "", "", "", "", 87.04, 2.961161*^6, 
  266.879, 31.4, 9.684, 6.39, 8193.571, "", 206.537, 11.28, 5.3, 28.6, 
  66.425, 1.7, 74.47}, {"JAM", "North America", "Jamaica", "2020-05-04", 
  469., 6., 9., 1., 158.384, 2.026, 3.039, 0.338, "", "", "", "", "", "", "", 
  87.04, 2.961161*^6, 266.879, 31.4, 9.684, 6.39, 8193.571, "", 206.537, 
  11.28, 5.3, 28.6, 66.425, 1.7, 74.47}, {"JAM", "North America", "Jamaica", 
  "2020-05-05", 471., 2., 9., 0., 159.059, 0.675, 3.039, 0., "", "", "", "", 
  "", "", "", 87.04, 2.961161*^6, 266.879, 31.4, 9.684, 6.39, 8193.571, "", 
  206.537, 11.28, 5.3, 28.6, 66.425, 1.7, 74.47}, 
 {"JAM", "North America", "Jamaica", "2020-05-06", 473., 2., 9., 0., 159.735, 
  0.675, 3.039, 0., "", "", "", "", "", "", "", 87.04, 2.961161*^6, 266.879, 
  31.4, 9.684, 6.39, 8193.571, "", 206.537, 11.28, 5.3, 28.6, 66.425, 1.7, 
  74.47}, {"JAM", "North America", "Jamaica", "2020-05-07", 478., 5., 9., 0., 
  161.423, 1.689, 3.039, 0., "", "", "", "", "", "", "", 87.04, 2.961161*^6, 
  266.879, 31.4, 9.684, 6.39, 8193.571, "", 206.537, 11.28, 5.3, 28.6, 
  66.425, 1.7, 74.47}, {"JAM", "North America", "Jamaica", "2020-05-08", 
  488., 10., 9., 0., 164.8, 3.377, 3.039, 0., "", "", "", "", "", "", "", 
  87.04, 2.961161*^6, 266.879, 31.4, 9.684, 6.39, 8193.571, "", 206.537, 
  11.28, 5.3, 28.6, 66.425, 1.7, 74.47}, {"JAM", "North America", "Jamaica", 
  "2020-05-09", 490., 2., 9., 0., 165.476, 0.675, 3.039, 0., "", "", "", "", 
  "", "", "", 87.04, 2.961161*^6, 266.879, 31.4, 9.684, 6.39, 8193.571, "", 
  206.537, 11.28, 5.3, 28.6, 66.425, 1.7, 74.47}, 
 {"JAM", "North America", "Jamaica", "2020-05-10", 498., 8., 9., 0., 168.177, 
  2.702, 3.039, 0., "", "", "", "", "", "", "", 87.04, 2.961161*^6, 266.879, 
  31.4, 9.684, 6.39, 8193.571, "", 206.537, 11.28, 5.3, 28.6, 66.425, 1.7, 
  74.47}, {"JAM", "North America", "Jamaica", "2020-05-11", 502., 4., 9., 0., 
  169.528, 1.351, 3.039, 0., "", "", "", "", "", "", "", 87.04, 2.961161*^6, 
  266.879, 31.4, 9.684, 6.39, 8193.571, "", 206.537, 11.28, 5.3, 28.6, 
  66.425, 1.7, 74.47}, {"JAM", "North America", "Jamaica", "2020-05-12", 
  505., 3., 9., 0., 170.541, 1.013, 3.039, 0., "", "", "", "", "", "", "", 
  87.04, 2.961161*^6, 266.879, 31.4, 9.684, 6.39, 8193.571, "", 206.537, 
  11.28, 5.3, 28.6, 66.425, 1.7, 74.47}, {"JAM", "North America", "Jamaica", 
  "2020-05-13", 507., 2., 9., 0., 171.217, 0.675, 3.039, 0., "", "", "", "", 
  "", "", "", 87.04, 2.961161*^6, 266.879, 31.4, 9.684, 6.39, 8193.571, "", 
  206.537, 11.28, 5.3, 28.6, 66.425, 1.7, 74.47}, 
 {"JAM", "North America", "Jamaica", "2020-05-14", 509., 2., 9., 0., 171.892, 
  0.675, 3.039, 0., "", "", "", "", "", "", "", 87.04, 2.961161*^6, 266.879, 
  31.4, 9.684, 6.39, 8193.571, "", 206.537, 11.28, 5.3, 28.6, 66.425, 1.7, 
  74.47}, {"JAM", "North America", "Jamaica", "2020-05-15", 509., 0., 9., 0., 
  171.892, 0., 3.039, 0., "", "", "", "", "", "", "", 87.04, 2.961161*^6, 
  266.879, 31.4, 9.684, 6.39, 8193.571, "", 206.537, 11.28, 5.3, 28.6, 
  66.425, 1.7, 74.47}, {"JAM", "North America", "Jamaica", "2020-05-16", 
  511., 2., 9., 0., 172.567, 0.675, 3.039, 0., "", "", "", "", "", "", "", 
  87.04, 2.961161*^6, 266.879, 31.4, 9.684, 6.39, 8193.571, "", 206.537, 
  11.28, 5.3, 28.6, 66.425, 1.7, 74.47}, {"JAM", "North America", "Jamaica", 
  "2020-05-17", 517., 6., 9., 0., 174.594, 2.026, 3.039, 0., "", "", "", "", 
  "", "", "", 87.04, 2.961161*^6, 266.879, 31.4, 9.684, 6.39, 8193.571, "", 
  206.537, 11.28, 5.3, 28.6, 66.425, 1.7, 74.47}, 
 {"JAM", "North America", "Jamaica", "2020-05-18", 520., 3., 9., 0., 175.607, 
  1.013, 3.039, 0., "", "", "", "", "", "", "", 87.04, 2.961161*^6, 266.879, 
  31.4, 9.684, 6.39, 8193.571, "", 206.537, 11.28, 5.3, 28.6, 66.425, 1.7, 
  74.47}, {"JAM", "North America", "Jamaica", "2020-05-19", 520., 0., 9., 0., 
  175.607, 0., 3.039, 0., "", "", "", "", "", "", "", 87.04, 2.961161*^6, 
  266.879, 31.4, 9.684, 6.39, 8193.571, "", 206.537, 11.28, 5.3, 28.6, 
  66.425, 1.7, 74.47}, {"JAM", "North America", "Jamaica", "2020-05-20", 
  520., 0., 9., 0., 175.607, 0., 3.039, 0., "", "", "", "", "", "", "", 
  87.04, 2.961161*^6, 266.879, 31.4, 9.684, 6.39, 8193.571, "", 206.537, 
  11.28, 5.3, 28.6, 66.425, 1.7, 74.47}, {"JAM", "North America", "Jamaica", 
  "2020-05-21", 529., 9., 9., 0., 178.646, 3.039, 3.039, 0., "", "", "", "", 
  "", "", "", 87.04, 2.961161*^6, 266.879, 31.4, 9.684, 6.39, 8193.571, "", 
  206.537, 11.28, 5.3, 28.6, 66.425, 1.7, 74.47}, 
 {"JAM", "North America", "Jamaica", "2020-05-22", 534., 5., 9., 0., 180.335, 
  1.689, 3.039, 0., "", "", "", "", "", "", "", 87.04, 2.961161*^6, 266.879, 
  31.4, 9.684, 6.39, 8193.571, "", 206.537, 11.28, 5.3, 28.6, 66.425, 1.7, 
  74.47}, {"JAM", "North America", "Jamaica", "2020-05-23", 544., 10., 9., 
  0., 183.712, 3.377, 3.039, 0., "", "", "", "", "", "", "", 87.04, 
  2.961161*^6, 266.879, 31.4, 9.684, 6.39, 8193.571, "", 206.537, 11.28, 5.3, 
  28.6, 66.425, 1.7, 74.47}, {"JAM", "North America", "Jamaica", 
  "2020-05-24", 550., 6., 9., 0., 185.738, 2.026, 3.039, 0., "", "", "", "", 
  "", "", "", 87.04, 2.961161*^6, 266.879, 31.4, 9.684, 6.39, 8193.571, "", 
  206.537, 11.28, 5.3, 28.6, 66.425, 1.7, 74.47}, 
 {"JAM", "North America", "Jamaica", "2020-05-25", 552., 2., 9., 0., 186.413, 
  0.675, 3.039, 0., "", "", "", "", "", "", "", 87.04, 2.961161*^6, 266.879, 
  31.4, 9.684, 6.39, 8193.571, "", 206.537, 11.28, 5.3, 28.6, 66.425, 1.7, 
  74.47}, {"JAM", "North America", "Jamaica", "2020-05-26", 556., 4., 9., 0., 
  187.764, 1.351, 3.039, 0., "", "", "", "", "", "", "", 87.04, 2.961161*^6, 
  266.879, 31.4, 9.684, 6.39, 8193.571, "", 206.537, 11.28, 5.3, 28.6, 
  66.425, 1.7, 74.47}, {"JAM", "North America", "Jamaica", "2020-05-27", 
  564., 8., 9., 0., 190.466, 2.702, 3.039, 0., "", "", "", "", "", "", "", 
  87.04, 2.961161*^6, 266.879, 31.4, 9.684, 6.39, 8193.571, "", 206.537, 
  11.28, 5.3, 28.6, 66.425, 1.7, 74.47}, {"JAM", "North America", "Jamaica", 
  "2020-05-28", 569., 5., 9., 0., 192.154, 1.689, 3.039, 0., "", "", "", "", 
  "", "", "", 87.04, 2.961161*^6, 266.879, 31.4, 9.684, 6.39, 8193.571, "", 
  206.537, 11.28, 5.3, 28.6, 66.425, 1.7, 74.47}, 
 {"JAM", "North America", "Jamaica", "2020-05-29", 569., 0., 9., 0., 192.154, 
  0., 3.039, 0., "", "", "", "", "", "", "", 87.04, 2.961161*^6, 266.879, 
  31.4, 9.684, 6.39, 8193.571, "", 206.537, 11.28, 5.3, 28.6, 66.425, 1.7, 
  74.47}, {"JAM", "North America", "Jamaica", "2020-05-30", 575., 6., 9., 0., 
  194.181, 2.026, 3.039, 0., "", "", "", "", "", "", "", 87.04, 2.961161*^6, 
  266.879, 31.4, 9.684, 6.39, 8193.571, "", 206.537, 11.28, 5.3, 28.6, 
  66.425, 1.7, 74.47}, {"JAM", "North America", "Jamaica", "2020-05-31", 
  581., 6., 9., 0., 196.207, 2.026, 3.039, 0., "", "", "", "", "", "", "", 
  84.26, 2.961161*^6, 266.879, 31.4, 9.684, 6.39, 8193.571, "", 206.537, 
  11.28, 5.3, 28.6, 66.425, 1.7, 74.47}, {"JAM", "North America", "Jamaica", 
  "2020-06-01", 586., 5., 9., 0., 197.895, 1.689, 3.039, 0., "", "", "", "", 
  "", "", "", 80.56, 2.961161*^6, 266.879, 31.4, 9.684, 6.39, 8193.571, "", 
  206.537, 11.28, 5.3, 28.6, 66.425, 1.7, 74.47}, 
 {"JAM", "North America", "Jamaica", "2020-06-02", 588., 2., 9., 0., 198.571, 
  0.675, 3.039, 0., "", "", "", "", "", "", "", 76.85, 2.961161*^6, 266.879, 
  31.4, 9.684, 6.39, 8193.571, "", 206.537, 11.28, 5.3, 28.6, 66.425, 1.7, 
  74.47}, {"JAM", "North America", "Jamaica", "2020-06-03", 590., 2., 9., 0., 
  199.246, 0.675, 3.039, 0., "", "", "", "", "", "", "", 76.85, 2.961161*^6, 
  266.879, 31.4, 9.684, 6.39, 8193.571, "", 206.537, 11.28, 5.3, 28.6, 
  66.425, 1.7, 74.47}, {"JAM", "North America", "Jamaica", "2020-06-04", 
  590., 0., 9., 0., 199.246, 0., 3.039, 0., "", "", "", "", "", "", "", 
  76.85, 2.961161*^6, 266.879, 31.4, 9.684, 6.39, 8193.571, "", 206.537, 
  11.28, 5.3, 28.6, 66.425, 1.7, 74.47}, {"JAM", "North America", "Jamaica", 
  "2020-06-05", 591., 1., 10., 1., 199.584, 0.338, 3.377, 0.338, "", "", "", 
  "", "", "", "", 76.85, 2.961161*^6, 266.879, 31.4, 9.684, 6.39, 8193.571, 
  "", 206.537, 11.28, 5.3, 28.6, 66.425, 1.7, 74.47}, 
 {"JAM", "North America", "Jamaica", "2020-06-06", 595., 4., 10., 0., 
  200.935, 1.351, 3.377, 0., "", "", "", "", "", "", "", 76.85, 2.961161*^6, 
  266.879, 31.4, 9.684, 6.39, 8193.571, "", 206.537, 11.28, 5.3, 28.6, 
  66.425, 1.7, 74.47}, {"JAM", "North America", "Jamaica", "2020-06-07", 
  596., 1., 10., 0., 201.272, 0.338, 3.377, 0., "", "", "", "", "", "", "", 
  76.85, 2.961161*^6, 266.879, 31.4, 9.684, 6.39, 8193.571, "", 206.537, 
  11.28, 5.3, 28.6, 66.425, 1.7, 74.47}, {"JAM", "North America", "Jamaica", 
  "2020-06-08", 598., 2., 10., 0., 201.948, 0.675, 3.377, 0., "", "", "", "", 
  "", "", "", 73.15, 2.961161*^6, 266.879, 31.4, 9.684, 6.39, 8193.571, "", 
  206.537, 11.28, 5.3, 28.6, 66.425, 1.7, 74.47}, 
 {"JAM", "North America", "Jamaica", "2020-06-09", 599., 1., 10., 0., 
  202.286, 0.338, 3.377, 0., "", "", "", "", "", "", "", 73.15, 2.961161*^6, 
  266.879, 31.4, 9.684, 6.39, 8193.571, "", 206.537, 11.28, 5.3, 28.6, 
  66.425, 1.7, 74.47}, {"JAM", "North America", "Jamaica", "2020-06-10", 
  605., 6., 10., 0., 204.312, 2.026, 3.377, 0., "", "", "", "", "", "", "", 
  73.15, 2.961161*^6, 266.879, 31.4, 9.684, 6.39, 8193.571, "", 206.537, 
  11.28, 5.3, 28.6, 66.425, 1.7, 74.47}, {"JAM", "North America", "Jamaica", 
  "2020-06-11", 605., 0., 10., 0., 204.312, 0., 3.377, 0., "", "", "", "", 
  "", "", "", 73.15, 2.961161*^6, 266.879, 31.4, 9.684, 6.39, 8193.571, "", 
  206.537, 11.28, 5.3, 28.6, 66.425, 1.7, 74.47}, 
 {"JAM", "North America", "Jamaica", "2020-06-12", 611., 6., 10., 0., 
  206.338, 2.026, 3.377, 0., "", "", "", "", "", "", "", 73.15, 2.961161*^6, 
  266.879, 31.4, 9.684, 6.39, 8193.571, "", 206.537, 11.28, 5.3, 28.6, 
  66.425, 1.7, 74.47}, {"JAM", "North America", "Jamaica", "2020-06-13", 
  614., 3., 10., 0., 207.351, 1.013, 3.377, 0., "", "", "", "", "", "", "", 
  73.15, 2.961161*^6, 266.879, 31.4, 9.684, 6.39, 8193.571, "", 206.537, 
  11.28, 5.3, 28.6, 66.425, 1.7, 74.47}, {"JAM", "North America", "Jamaica", 
  "2020-06-14", 615., 1., 10., 0., 207.689, 0.338, 3.377, 0., "", "", "", "", 
  "", "", "", 73.15, 2.961161*^6, 266.879, 31.4, 9.684, 6.39, 8193.571, "", 
  206.537, 11.28, 5.3, 28.6, 66.425, 1.7, 74.47}, 
 {"JAM", "North America", "Jamaica", "2020-06-15", 617., 2., 10., 0., 
  208.364, 0.675, 3.377, 0., "", "", "", "", "", "", "", 64.81, 2.961161*^6, 
  266.879, 31.4, 9.684, 6.39, 8193.571, "", 206.537, 11.28, 5.3, 28.6, 
  66.425, 1.7, 74.47}, {"JAM", "North America", "Jamaica", "2020-06-16", 
  621., 4., 10., 0., 209.715, 1.351, 3.377, 0., "", "", "", "", "", "", "", 
  64.81, 2.961161*^6, 266.879, 31.4, 9.684, 6.39, 8193.571, "", 206.537, 
  11.28, 5.3, 28.6, 66.425, 1.7, 74.47}, {"JAM", "North America", "Jamaica", 
  "2020-06-17", 621., 0., 10., 0., 209.715, 0., 3.377, 0., "", "", "", "", 
  "", "", "", 64.81, 2.961161*^6, 266.879, 31.4, 9.684, 6.39, 8193.571, "", 
  206.537, 11.28, 5.3, 28.6, 66.425, 1.7, 74.47}, 
 {"JAM", "North America", "Jamaica", "2020-06-18", 626., 5., 10., 0., 
  211.404, 1.689, 3.377, 0., "", "", "", "", "", "", "", 64.81, 2.961161*^6, 
  266.879, 31.4, 9.684, 6.39, 8193.571, "", 206.537, 11.28, 5.3, 28.6, 
  66.425, 1.7, 74.47}, {"JAM", "North America", "Jamaica", "2020-06-19", 
  626., 0., 10., 0., 211.404, 0., 3.377, 0., "", "", "", "", "", "", "", 
  64.81, 2.961161*^6, 266.879, 31.4, 9.684, 6.39, 8193.571, "", 206.537, 
  11.28, 5.3, 28.6, 66.425, 1.7, 74.47}, {"JAM", "North America", "Jamaica", 
  "2020-06-20", 652., 26., 10., 0., 220.184, 8.78, 3.377, 0., "", "", "", "", 
  "", "", "", 64.81, 2.961161*^6, 266.879, 31.4, 9.684, 6.39, 8193.571, "", 
  206.537, 11.28, 5.3, 28.6, 66.425, 1.7, 74.47}, 
 {"JAM", "North America", "Jamaica", "2020-06-21", 657., 5., 10., 0., 
  221.872, 1.689, 3.377, 0., "", "", "", "", "", "", "", 64.81, 2.961161*^6, 
  266.879, 31.4, 9.684, 6.39, 8193.571, "", 206.537, 11.28, 5.3, 28.6, 
  66.425, 1.7, 74.47}, {"JAM", "North America", "Jamaica", "2020-06-22", 
  659., 2., 10., 0., 222.548, 0.675, 3.377, 0., "", "", "", "", "", "", "", 
  64.81, 2.961161*^6, 266.879, 31.4, 9.684, 6.39, 8193.571, "", 206.537, 
  11.28, 5.3, 28.6, 66.425, 1.7, 74.47}, {"JAM", "North America", "Jamaica", 
  "2020-06-23", 665., 6., 10., 0., 224.574, 2.026, 3.377, 0., "", "", "", "", 
  "", "", "", 64.81, 2.961161*^6, 266.879, 31.4, 9.684, 6.39, 8193.571, "", 
  206.537, 11.28, 5.3, 28.6, 66.425, 1.7, 74.47}, 
 {"JAM", "North America", "Jamaica", "2020-06-24", 670., 5., 10., 0., 
  226.263, 1.689, 3.377, 0., "", "", "", "", "", "", "", 64.81, 2.961161*^6, 
  266.879, 31.4, 9.684, 6.39, 8193.571, "", 206.537, 11.28, 5.3, 28.6, 
  66.425, 1.7, 74.47}, {"JAM", "North America", "Jamaica", "2020-06-25", 
  678., 8., 10., 0., 228.964, 2.702, 3.377, 0., "", "", "", "", "", "", "", 
  64.81, 2.961161*^6, 266.879, 31.4, 9.684, 6.39, 8193.571, "", 206.537, 
  11.28, 5.3, 28.6, 66.425, 1.7, 74.47}, {"JAM", "North America", "Jamaica", 
  "2020-06-26", 684., 6., 10., 0., 230.99, 2.026, 3.377, 0., "", "", "", "", 
  "", "", "", 64.81, 2.961161*^6, 266.879, 31.4, 9.684, 6.39, 8193.571, "", 
  206.537, 11.28, 5.3, 28.6, 66.425, 1.7, 74.47}, 
 {"JAM", "North America", "Jamaica", "2020-06-27", 686., 2., 10., 0., 
  231.666, 0.675, 3.377, 0., "", "", "", "", "", "", "", 64.81, 2.961161*^6, 
  266.879, 31.4, 9.684, 6.39, 8193.571, "", 206.537, 11.28, 5.3, 28.6, 
  66.425, 1.7, 74.47}, {"JAM", "North America", "Jamaica", "2020-06-28", 
  690., 4., 10., 0., 233.017, 1.351, 3.377, 0., "", "", "", "", "", "", "", 
  64.81, 2.961161*^6, 266.879, 31.4, 9.684, 6.39, 8193.571, "", 206.537, 
  11.28, 5.3, 28.6, 66.425, 1.7, 74.47}, {"JAM", "North America", "Jamaica", 
  "2020-06-29", 696., 6., 10., 0., 235.043, 2.026, 3.377, 0., "", "", "", "", 
  "", "", "", 64.81, 2.961161*^6, 266.879, 31.4, 9.684, 6.39, 8193.571, "", 
  206.537, 11.28, 5.3, 28.6, 66.425, 1.7, 74.47}, 
 {"JAM", "North America", "Jamaica", "2020-06-30", 698., 2., 10., 0., 
  235.718, 0.675, 3.377, 0., "", "", "", "", "", "", "", 64.81, 2.961161*^6, 
  266.879, 31.4, 9.684, 6.39, 8193.571, "", 206.537, 11.28, 5.3, 28.6, 
  66.425, 1.7, 74.47}, {"JAM", "North America", "Jamaica", "2020-07-01", 
  702., 4., 10., 0., 237.069, 1.351, 3.377, 0., "", "", "", "", "", "", "", 
  64.81, 2.961161*^6, 266.879, 31.4, 9.684, 6.39, 8193.571, "", 206.537, 
  11.28, 5.3, 28.6, 66.425, 1.7, 74.47}, {"JAM", "North America", "Jamaica", 
  "2020-07-02", 707., 5., 10., 0., 238.758, 1.689, 3.377, 0., "", "", "", "", 
  "", "", "", 64.81, 2.961161*^6, 266.879, 31.4, 9.684, 6.39, 8193.571, "", 
  206.537, 11.28, 5.3, 28.6, 66.425, 1.7, 74.47}, 
 {"JAM", "North America", "Jamaica", "2020-07-03", 715., 8., 10., 0., 
  241.459, 2.702, 3.377, 0., "", "", "", "", "", "", "", 64.81, 2.961161*^6, 
  266.879, 31.4, 9.684, 6.39, 8193.571, "", 206.537, 11.28, 5.3, 28.6, 
  66.425, 1.7, 74.47}, {"JAM", "North America", "Jamaica", "2020-07-04", 
  721., 6., 10., 0., 243.486, 2.026, 3.377, 0., "", "", "", "", "", "", "", 
  64.81, 2.961161*^6, 266.879, 31.4, 9.684, 6.39, 8193.571, "", 206.537, 
  11.28, 5.3, 28.6, 66.425, 1.7, 74.47}, {"JAM", "North America", "Jamaica", 
  "2020-07-05", 728., 7., 10., 0., 245.85, 2.364, 3.377, 0., "", "", "", "", 
  "", "", "", 64.81, 2.961161*^6, 266.879, 31.4, 9.684, 6.39, 8193.571, "", 
  206.537, 11.28, 5.3, 28.6, 66.425, 1.7, 74.47}, 
 {"JAM", "North America", "Jamaica", "2020-07-06", 732., 4., 10., 0., 247.2, 
  1.351, 3.377, 0., "", "", "", "", "", "", "", 64.81, 2.961161*^6, 266.879, 
  31.4, 9.684, 6.39, 8193.571, "", 206.537, 11.28, 5.3, 28.6, 66.425, 1.7, 
  74.47}, {"JAM", "North America", "Jamaica", "2020-07-07", 737., 5., 10., 
  0., 248.889, 1.689, 3.377, 0., "", "", "", "", "", "", "", "", 2.961161*^6, 
  266.879, 31.4, 9.684, 6.39, 8193.571, "", 206.537, 11.28, 5.3, 28.6, 
  66.425, 1.7, 74.47}, {"JAM", "North America", "Jamaica", "2020-07-08", 
  745., 8., 10., 0., 251.591, 2.702, 3.377, 0., "", "", "", "", "", "", "", 
  "", 2.961161*^6, 266.879, 31.4, 9.684, 6.39, 8193.571, "", 206.537, 11.28, 
  5.3, 28.6, 66.425, 1.7, 74.47}, {"JPN", "Asia", "Japan", "2019-12-31", 0., 
  0., 0., 0., 0., 0., 0., 0., "", "", "", "", "", "", "", "", 1.26476458*^8, 
  347.778, 48.2, 27.049, 18.493, 39002.223, "", 79.37, 5.72, 11.2, 33.7, "", 
  13.05, 84.63}, {"JPN", "Asia", "Japan", "2020-01-01", 0., 0., 0., 0., 0., 
  0., 0., 0., "", "", "", "", "", "", "", 0., 1.26476458*^8, 347.778, 48.2, 
  27.049, 18.493, 39002.223, "", 79.37, 5.72, 11.2, 33.7, "", 13.05, 84.63}, 
 {"JPN", "Asia", "Japan", "2020-01-02", 0., 0., 0., 0., 0., 0., 0., 0., "", 
  "", "", "", "", "", "", 0., 1.26476458*^8, 347.778, 48.2, 27.049, 18.493, 
  39002.223, "", 79.37, 5.72, 11.2, 33.7, "", 13.05, 84.63}, 
 {"JPN", "Asia", "Japan", "2020-01-03", 0., 0., 0., 0., 0., 0., 0., 0., "", 
  "", "", "", "", "", "", 0., 1.26476458*^8, 347.778, 48.2, 27.049, 18.493, 
  39002.223, "", 79.37, 5.72, 11.2, 33.7, "", 13.05, 84.63}, 
 {"JPN", "Asia", "Japan", "2020-01-04", 0., 0., 0., 0., 0., 0., 0., 0., "", 
  "", "", "", "", "", "", 0., 1.26476458*^8, 347.778, 48.2, 27.049, 18.493, 
  39002.223, "", 79.37, 5.72, 11.2, 33.7, "", 13.05, 84.63}, 
 {"JPN", "Asia", "Japan", "2020-01-05", 0., 0., 0., 0., 0., 0., 0., 0., "", 
  "", "", "", "", "", "", 0., 1.26476458*^8, 347.778, 48.2, 27.049, 18.493, 
  39002.223, "", 79.37, 5.72, 11.2, 33.7, "", 13.05, 84.63}, 
 {"JPN", "Asia", "Japan", "2020-01-06", 0., 0., 0., 0., 0., 0., 0., 0., "", 
  "", "", "", "", "", "", 0., 1.26476458*^8, 347.778, 48.2, 27.049, 18.493, 
  39002.223, "", 79.37, 5.72, 11.2, 33.7, "", 13.05, 84.63}, 
 {"JPN", "Asia", "Japan", "2020-01-07", 0., 0., 0., 0., 0., 0., 0., 0., "", 
  "", "", "", "", "", "", 2.78, 1.26476458*^8, 347.778, 48.2, 27.049, 18.493, 
  39002.223, "", 79.37, 5.72, 11.2, 33.7, "", 13.05, 84.63}, 
 {"JPN", "Asia", "Japan", "2020-01-08", 0., 0., 0., 0., 0., 0., 0., 0., "", 
  "", "", "", "", "", "", 2.78, 1.26476458*^8, 347.778, 48.2, 27.049, 18.493, 
  39002.223, "", 79.37, 5.72, 11.2, 33.7, "", 13.05, 84.63}, 
 {"JPN", "Asia", "Japan", "2020-01-09", 0., 0., 0., 0., 0., 0., 0., 0., "", 
  "", "", "", "", "", "", 2.78, 1.26476458*^8, 347.778, 48.2, 27.049, 18.493, 
  39002.223, "", 79.37, 5.72, 11.2, 33.7, "", 13.05, 84.63}, 
 {"JPN", "Asia", "Japan", "2020-01-10", 0., 0., 0., 0., 0., 0., 0., 0., "", 
  "", "", "", "", "", "", 2.78, 1.26476458*^8, 347.778, 48.2, 27.049, 18.493, 
  39002.223, "", 79.37, 5.72, 11.2, 33.7, "", 13.05, 84.63}, 
 {"JPN", "Asia", "Japan", "2020-01-11", 0., 0., 0., 0., 0., 0., 0., 0., "", 
  "", "", "", "", "", "", 2.78, 1.26476458*^8, 347.778, 48.2, 27.049, 18.493, 
  39002.223, "", 79.37, 5.72, 11.2, 33.7, "", 13.05, 84.63}, 
 {"JPN", "Asia", "Japan", "2020-01-12", 0., 0., 0., 0., 0., 0., 0., 0., "", 
  "", "", "", "", "", "", 2.78, 1.26476458*^8, 347.778, 48.2, 27.049, 18.493, 
  39002.223, "", 79.37, 5.72, 11.2, 33.7, "", 13.05, 84.63}, 
 {"JPN", "Asia", "Japan", "2020-01-13", 0., 0., 0., 0., 0., 0., 0., 0., "", 
  "", "", "", "", "", "", 2.78, 1.26476458*^8, 347.778, 48.2, 27.049, 18.493, 
  39002.223, "", 79.37, 5.72, 11.2, 33.7, "", 13.05, 84.63}, 
 {"JPN", "Asia", "Japan", "2020-01-14", 0., 0., 0., 0., 0., 0., 0., 0., "", 
  "", "", "", "", "", "", 2.78, 1.26476458*^8, 347.778, 48.2, 27.049, 18.493, 
  39002.223, "", 79.37, 5.72, 11.2, 33.7, "", 13.05, 84.63}, 
 {"JPN", "Asia", "Japan", "2020-01-15", 1., 1., 0., 0., 0.008, 0.008, 0., 0., 
  "", "", "", "", "", "", "", 2.78, 1.26476458*^8, 347.778, 48.2, 27.049, 
  18.493, 39002.223, "", 79.37, 5.72, 11.2, 33.7, "", 13.05, 84.63}, 
 {"JPN", "Asia", "Japan", "2020-01-16", 1., 0., 0., 0., 0.008, 0., 0., 0., 
  "", "", "", "", "", "", "", 2.78, 1.26476458*^8, 347.778, 48.2, 27.049, 
  18.493, 39002.223, "", 79.37, 5.72, 11.2, 33.7, "", 13.05, 84.63}, 
 {"JPN", "Asia", "Japan", "2020-01-17", 1., 0., 0., 0., 0.008, 0., 0., 0., 
  "", "", "", "", "", "", "", 2.78, 1.26476458*^8, 347.778, 48.2, 27.049, 
  18.493, 39002.223, "", 79.37, 5.72, 11.2, 33.7, "", 13.05, 84.63}, 
 {"JPN", "Asia", "Japan", "2020-01-18", 1., 0., 0., 0., 0.008, 0., 0., 0., 
  "", "", "", "", "", "", "", 2.78, 1.26476458*^8, 347.778, 48.2, 27.049, 
  18.493, 39002.223, "", 79.37, 5.72, 11.2, 33.7, "", 13.05, 84.63}, 
 {"JPN", "Asia", "Japan", "2020-01-19", 1., 0., 0., 0., 0.008, 0., 0., 0., 
  "", "", "", "", "", "", "", 2.78, 1.26476458*^8, 347.778, 48.2, 27.049, 
  18.493, 39002.223, "", 79.37, 5.72, 11.2, 33.7, "", 13.05, 84.63}, 
 {"JPN", "Asia", "Japan", "2020-01-20", 1., 0., 0., 0., 0.008, 0., 0., 0., 
  "", "", "", "", "", "", "", 2.78, 1.26476458*^8, 347.778, 48.2, 27.049, 
  18.493, 39002.223, "", 79.37, 5.72, 11.2, 33.7, "", 13.05, 84.63}, 
 {"JPN", "Asia", "Japan", "2020-01-21", 1., 0., 0., 0., 0.008, 0., 0., 0., 
  "", "", "", "", "", "", "", 2.78, 1.26476458*^8, 347.778, 48.2, 27.049, 
  18.493, 39002.223, "", 79.37, 5.72, 11.2, 33.7, "", 13.05, 84.63}, 
 {"JPN", "Asia", "Japan", "2020-01-22", 1., 0., 0., 0., 0.008, 0., 0., 0., 
  "", "", "", "", "", "", "", 2.78, 1.26476458*^8, 347.778, 48.2, 27.049, 
  18.493, 39002.223, "", 79.37, 5.72, 11.2, 33.7, "", 13.05, 84.63}, 
 {"JPN", "Asia", "Japan", "2020-01-23", 1., 0., 0., 0., 0.008, 0., 0., 0., 
  "", "", "", "", "", "", "", 2.78, 1.26476458*^8, 347.778, 48.2, 27.049, 
  18.493, 39002.223, "", 79.37, 5.72, 11.2, 33.7, "", 13.05, 84.63}, 
 {"JPN", "Asia", "Japan", "2020-01-24", 2., 1., 0., 0., 0.016, 0.008, 0., 0., 
  "", "", "", "", "", "", "", 2.78, 1.26476458*^8, 347.778, 48.2, 27.049, 
  18.493, 39002.223, "", 79.37, 5.72, 11.2, 33.7, "", 13.05, 84.63}, 
 {"JPN", "Asia", "Japan", "2020-01-25", 2., 0., 0., 0., 0.016, 0., 0., 0., 
  "", "", "", "", "", "", "", 2.78, 1.26476458*^8, 347.778, 48.2, 27.049, 
  18.493, 39002.223, "", 79.37, 5.72, 11.2, 33.7, "", 13.05, 84.63}, 
 {"JPN", "Asia", "Japan", "2020-01-26", 3., 1., 0., 0., 0.024, 0.008, 0., 0., 
  "", "", "", "", "", "", "", 2.78, 1.26476458*^8, 347.778, 48.2, 27.049, 
  18.493, 39002.223, "", 79.37, 5.72, 11.2, 33.7, "", 13.05, 84.63}, 
 {"JPN", "Asia", "Japan", "2020-01-27", 3., 0., 0., 0., 0.024, 0., 0., 0., 
  "", "", "", "", "", "", "", 2.78, 1.26476458*^8, 347.778, 48.2, 27.049, 
  18.493, 39002.223, "", 79.37, 5.72, 11.2, 33.7, "", 13.05, 84.63}, 
 {"JPN", "Asia", "Japan", "2020-01-28", 4., 1., 0., 0., 0.032, 0.008, 0., 0., 
  "", "", "", "", "", "", "", 2.78, 1.26476458*^8, 347.778, 48.2, 27.049, 
  18.493, 39002.223, "", 79.37, 5.72, 11.2, 33.7, "", 13.05, 84.63}, 
 {"JPN", "Asia", "Japan", "2020-01-29", 7., 3., 0., 0., 0.055, 0.024, 0., 0., 
  "", "", "", "", "", "", "", 2.78, 1.26476458*^8, 347.778, 48.2, 27.049, 
  18.493, 39002.223, "", 79.37, 5.72, 11.2, 33.7, "", 13.05, 84.63}, 
 {"JPN", "Asia", "Japan", "2020-01-30", 11., 4., 0., 0., 0.087, 0.032, 0., 
  0., "", "", "", "", "", "", "", 2.78, 1.26476458*^8, 347.778, 48.2, 27.049, 
  18.493, 39002.223, "", 79.37, 5.72, 11.2, 33.7, "", 13.05, 84.63}, 
 {"JPN", "Asia", "Japan", "2020-01-31", 14., 3., 0., 0., 0.111, 0.024, 0., 
  0., "", "", "", "", "", "", "", 2.78, 1.26476458*^8, 347.778, 48.2, 27.049, 
  18.493, 39002.223, "", 79.37, 5.72, 11.2, 33.7, "", 13.05, 84.63}, 
 {"JPN", "Asia", "Japan", "2020-02-01", 15., 1., 0., 0., 0.119, 0.008, 0., 
  0., "", "", "", "", "", "", "", 8.33, 1.26476458*^8, 347.778, 48.2, 27.049, 
  18.493, 39002.223, "", 79.37, 5.72, 11.2, 33.7, "", 13.05, 84.63}, 
 {"JPN", "Asia", "Japan", "2020-02-02", 19., 4., 0., 0., 0.15, 0.032, 0., 0., 
  "", "", "", "", "", "", "", 8.33, 1.26476458*^8, 347.778, 48.2, 27.049, 
  18.493, 39002.223, "", 79.37, 5.72, 11.2, 33.7, "", 13.05, 84.63}, 
 {"JPN", "Asia", "Japan", "2020-02-03", 20., 1., 0., 0., 0.158, 0.008, 0., 
  0., "", "", "", "", "", "", "", 8.33, 1.26476458*^8, 347.778, 48.2, 27.049, 
  18.493, 39002.223, "", 79.37, 5.72, 11.2, 33.7, "", 13.05, 84.63}, 
 {"JPN", "Asia", "Japan", "2020-02-04", 20., 0., 0., 0., 0.158, 0., 0., 0., 
  "", "", "", "", "", "", "", 19.44, 1.26476458*^8, 347.778, 48.2, 27.049, 
  18.493, 39002.223, "", 79.37, 5.72, 11.2, 33.7, "", 13.05, 84.63}, 
 {"JPN", "Asia", "Japan", "2020-02-05", 25., 5., 0., 0., 0.198, 0.04, 0., 0., 
  "", "", "", "", "", "", "", 19.44, 1.26476458*^8, 347.778, 48.2, 27.049, 
  18.493, 39002.223, "", 79.37, 5.72, 11.2, 33.7, "", 13.05, 84.63}, 
 {"JPN", "Asia", "Japan", "2020-02-06", 25., 0., 0., 0., 0.198, 0., 0., 0., 
  "", "", "", "", "", "", "", 19.44, 1.26476458*^8, 347.778, 48.2, 27.049, 
  18.493, 39002.223, "", 79.37, 5.72, 11.2, 33.7, "", 13.05, 84.63}, 
 {"JPN", "Asia", "Japan", "2020-02-07", 25., 0., 0., 0., 0.198, 0., 0., 0., 
  "", "", "", "", "", "", "", 19.44, 1.26476458*^8, 347.778, 48.2, 27.049, 
  18.493, 39002.223, "", 79.37, 5.72, 11.2, 33.7, "", 13.05, 84.63}, 
 {"JPN", "Asia", "Japan", "2020-02-08", 25., 0., 0., 0., 0.198, 0., 0., 0., 
  "", "", "", "", "", "", "", 19.44, 1.26476458*^8, 347.778, 48.2, 27.049, 
  18.493, 39002.223, "", 79.37, 5.72, 11.2, 33.7, "", 13.05, 84.63}, 
 {"JPN", "Asia", "Japan", "2020-02-09", 25., 0., 0., 0., 0.198, 0., 0., 0., 
  "", "", "", "", "", "", "", 19.44, 1.26476458*^8, 347.778, 48.2, 27.049, 
  18.493, 39002.223, "", 79.37, 5.72, 11.2, 33.7, "", 13.05, 84.63}, 
 {"JPN", "Asia", "Japan", "2020-02-10", 25., 0., 0., 0., 0.198, 0., 0., 0., 
  938., "", 0.007, "", "", "", "people tested", 19.44, 1.26476458*^8, 
  347.778, 48.2, 27.049, 18.493, 39002.223, "", 79.37, 5.72, 11.2, 33.7, "", 
  13.05, 84.63}, {"JPN", "Asia", "Japan", "2020-02-11", 25., 0., 0., 0., 
  0.198, 0., 0., 0., "", "", "", "", "", "", "people tested", 19.44, 
  1.26476458*^8, 347.778, 48.2, 27.049, 18.493, 39002.223, "", 79.37, 5.72, 
  11.2, 33.7, "", 13.05, 84.63}, {"JPN", "Asia", "Japan", "2020-02-12", 25., 
  0., 0., 0., 0.198, 0., 0., 0., 954., "", 0.008, "", "", "", 
  "people tested", 19.44, 1.26476458*^8, 347.778, 48.2, 27.049, 18.493, 
  39002.223, "", 79.37, 5.72, 11.2, 33.7, "", 13.05, 84.63}, 
 {"JPN", "Asia", "Japan", "2020-02-13", 29., 4., 1., 1., 0.229, 0.032, 0.008, 
  0.008, 964., 10., 0.008, 0., "", "", "people tested", 19.44, 1.26476458*^8, 
  347.778, 48.2, 27.049, 18.493, 39002.223, "", 79.37, 5.72, 11.2, 33.7, "", 
  13.05, 84.63}, {"JPN", "Asia", "Japan", "2020-02-14", 30., 1., 1., 0., 
  0.237, 0.008, 0.008, 0., 978., 14., 0.008, 0., "", "", "people tested", 
  19.44, 1.26476458*^8, 347.778, 48.2, 27.049, 18.493, 39002.223, "", 79.37, 
  5.72, 11.2, 33.7, "", 13.05, 84.63}, {"JPN", "Asia", "Japan", "2020-02-15", 
  38., 8., 1., 0., 0.3, 0.063, 0.008, 0., "", "", "", "", "", "", 
  "people tested", 19.44, 1.26476458*^8, 347.778, 48.2, 27.049, 18.493, 
  39002.223, "", 79.37, 5.72, 11.2, 33.7, "", 13.05, 84.63}, 
 {"JPN", "Asia", "Japan", "2020-02-16", 52., 14., 1., 0., 0.411, 0.111, 
  0.008, 0., "", "", "", "", "", "", "people tested", 19.44, 1.26476458*^8, 
  347.778, 48.2, 27.049, 18.493, 39002.223, "", 79.37, 5.72, 11.2, 33.7, "", 
  13.05, 84.63}, {"JPN", "Asia", "Japan", "2020-02-17", 59., 7., 1., 0., 
  0.466, 0.055, 0.008, 0., 1251., "", 0.01, "", 45., 0., "people tested", 
  19.44, 1.26476458*^8, 347.778, 48.2, 27.049, 18.493, 39002.223, "", 79.37, 
  5.72, 11.2, 33.7, "", 13.05, 84.63}, {"JPN", "Asia", "Japan", "2020-02-18", 
  59., 0., 1., 0., 0.466, 0., 0.008, 0., 1287., 36., 0.01, 0., 49., 0., 
  "people tested", 19.44, 1.26476458*^8, 347.778, 48.2, 27.049, 18.493, 
  39002.223, "", 79.37, 5.72, 11.2, 33.7, "", 13.05, 84.63}, 
 {"JPN", "Asia", "Japan", "2020-02-19", 66., 7., 1., 0., 0.522, 0.055, 0.008, 
  0., 1296., 9., 0.01, 0., 49., 0., "people tested", 19.44, 1.26476458*^8, 
  347.778, 48.2, 27.049, 18.493, 39002.223, "", 79.37, 5.72, 11.2, 33.7, "", 
  13.05, 84.63}, {"JPN", "Asia", "Japan", "2020-02-20", 84., 18., 1., 0., 
  0.664, 0.142, 0.008, 0., 1432., 136., 0.011, 0.001, 67., 0.001, 
  "people tested", 25., 1.26476458*^8, 347.778, 48.2, 27.049, 18.493, 
  39002.223, "", 79.37, 5.72, 11.2, 33.7, "", 13.05, 84.63}, 
 {"JPN", "Asia", "Japan", "2020-02-21", 93., 9., 1., 0., 0.735, 0.071, 0.008, 
  0., 1522., 90., 0.012, 0.001, 78., 0.001, "people tested", 25., 
  1.26476458*^8, 347.778, 48.2, 27.049, 18.493, 39002.223, "", 79.37, 5.72, 
  11.2, 33.7, "", 13.05, 84.63}, {"JPN", "Asia", "Japan", "2020-02-22", 105., 
  12., 1., 0., 0.83, 0.095, 0.008, 0., 1607., 85., 0.013, 0.001, 77., 0.001, 
  "people tested", 25., 1.26476458*^8, 347.778, 48.2, 27.049, 18.493, 
  39002.223, "", 79.37, 5.72, 11.2, 33.7, "", 13.05, 84.63}, 
 {"JPN", "Asia", "Japan", "2020-02-23", 132., 27., 1., 0., 1.044, 0.213, 
  0.008, 0., 1703., 96., 0.013, 0.001, 78., 0.001, "people tested", 25., 
  1.26476458*^8, 347.778, 48.2, 27.049, 18.493, 39002.223, "", 79.37, 5.72, 
  11.2, 33.7, "", 13.05, 84.63}, {"JPN", "Asia", "Japan", "2020-02-24", 144., 
  12., 1., 0., 1.139, 0.095, 0.008, 0., 1742., 39., 0.014, 0., 70., 0.001, 
  "people tested", 25., 1.26476458*^8, 347.778, 48.2, 27.049, 18.493, 
  39002.223, "", 79.37, 5.72, 11.2, 33.7, "", 13.05, 84.63}, 
 {"JPN", "Asia", "Japan", "2020-02-25", 144., 0., 1., 0., 1.139, 0., 0.008, 
  0., 1846., 104., 0.015, 0.001, 80., 0.001, "people tested", 34.26, 
  1.26476458*^8, 347.778, 48.2, 27.049, 18.493, 39002.223, "", 79.37, 5.72, 
  11.2, 33.7, "", 13.05, 84.63}, {"JPN", "Asia", "Japan", "2020-02-26", 164., 
  20., 1., 0., 1.297, 0.158, 0.008, 0., 1890., 44., 0.015, 0., 85., 0.001, 
  "people tested", 34.26, 1.26476458*^8, 347.778, 48.2, 27.049, 18.493, 
  39002.223, "", 79.37, 5.72, 11.2, 33.7, "", 13.05, 84.63}, 
 {"JPN", "Asia", "Japan", "2020-02-27", 186., 22., 3., 2., 1.471, 0.174, 
  0.024, 0.016, 2058., 168., 0.016, 0.001, 89., 0.001, "people tested", 
  34.26, 1.26476458*^8, 347.778, 48.2, 27.049, 18.493, 39002.223, "", 79.37, 
  5.72, 11.2, 33.7, "", 13.05, 84.63}, {"JPN", "Asia", "Japan", "2020-02-28", 
  210., 24., 3., 0., 1.66, 0.19, 0.024, 0., 2209., 151., 0.017, 0.001, 98., 
  0.001, "people tested", 34.26, 1.26476458*^8, 347.778, 48.2, 27.049, 
  18.493, 39002.223, "", 79.37, 5.72, 11.2, 33.7, "", 13.05, 84.63}, 
 {"JPN", "Asia", "Japan", "2020-02-29", 230., 20., 3., 0., 1.819, 0.158, 
  0.024, 0., "", "", "", "", 108., 0.001, "people tested", 34.26, 
  1.26476458*^8, 347.778, 48.2, 27.049, 18.493, 39002.223, "", 79.37, 5.72, 
  11.2, 33.7, "", 13.05, 84.63}, {"JPN", "Asia", "Japan", "2020-03-01", 239., 
  9., 5., 2., 1.89, 0.071, 0.04, 0.016, 2517., "", 0.02, "", 116., 0.001, 
  "people tested", 34.26, 1.26476458*^8, 347.778, 48.2, 27.049, 18.493, 
  39002.223, "", 79.37, 5.72, 11.2, 33.7, "", 13.05, 84.63}, 
 {"JPN", "Asia", "Japan", "2020-03-02", 254., 15., 6., 1., 2.008, 0.119, 
  0.047, 0.008, 2613., 96., 0.021, 0.001, 124., 0.001, "people tested", 
  43.52, 1.26476458*^8, 347.778, 48.2, 27.049, 18.493, 39002.223, "", 79.37, 
  5.72, 11.2, 33.7, "", 13.05, 84.63}, {"JPN", "Asia", "Japan", "2020-03-03", 
  254., 0., 6., 0., 2.008, 0., 0.047, 0., 2684., 71., 0.021, 0.001, 120., 
  0.001, "people tested", 43.52, 1.26476458*^8, 347.778, 48.2, 27.049, 
  18.493, 39002.223, "", 79.37, 5.72, 11.2, 33.7, "", 13.05, 84.63}, 
 {"JPN", "Asia", "Japan", "2020-03-04", 268., 14., 6., 0., 2.119, 0.111, 
  0.047, 0., 6519., 3835., 0.052, 0.03, 661., 0.005, "people tested", 43.52, 
  1.26476458*^8, 347.778, 48.2, 27.049, 18.493, 39002.223, "", 79.37, 5.72, 
  11.2, 33.7, "", 13.05, 84.63}, {"JPN", "Asia", "Japan", "2020-03-05", 317., 
  49., 6., 0., 2.506, 0.387, 0.047, 0., 6777., 258., 0.054, 0.002, 674., 
  0.005, "people tested", 43.52, 1.26476458*^8, 347.778, 48.2, 27.049, 
  18.493, 39002.223, "", 79.37, 5.72, 11.2, 33.7, "", 13.05, 84.63}, 
 {"JPN", "Asia", "Japan", "2020-03-06", 349., 32., 6., 0., 2.759, 0.253, 
  0.047, 0., 7476., 699., 0.059, 0.006, 752., 0.006, "people tested", 43.52, 
  1.26476458*^8, 347.778, 48.2, 27.049, 18.493, 39002.223, "", 79.37, 5.72, 
  11.2, 33.7, "", 13.05, 84.63}, {"JPN", "Asia", "Japan", "2020-03-07", 408., 
  59., 6., 0., 3.226, 0.466, 0.047, 0., 8029., 553., 0.063, 0.004, 809., 
  0.006, "people tested", 43.52, 1.26476458*^8, 347.778, 48.2, 27.049, 
  18.493, 39002.223, "", 79.37, 5.72, 11.2, 33.7, "", 13.05, 84.63}, 
 {"JPN", "Asia", "Japan", "2020-03-08", 455., 47., 6., 0., 3.598, 0.372, 
  0.047, 0., 8176., 147., 0.065, 0.001, 808., 0.006, "people tested", 43.52, 
  1.26476458*^8, 347.778, 48.2, 27.049, 18.493, 39002.223, "", 79.37, 5.72, 
  11.2, 33.7, "", 13.05, 84.63}, {"JPN", "Asia", "Japan", "2020-03-09", 488., 
  33., 7., 1., 3.858, 0.261, 0.055, 0.008, 8286., 110., 0.066, 0.001, 810., 
  0.006, "people tested", 40.74, 1.26476458*^8, 347.778, 48.2, 27.049, 
  18.493, 39002.223, "", 79.37, 5.72, 11.2, 33.7, "", 13.05, 84.63}, 
 {"JPN", "Asia", "Japan", "2020-03-10", 514., 26., 9., 2., 4.064, 0.206, 
  0.071, 0.016, 9600., 1314., 0.076, 0.01, 988., 0.008, "people tested", 
  40.74, 1.26476458*^8, 347.778, 48.2, 27.049, 18.493, 39002.223, "", 79.37, 
  5.72, 11.2, 33.7, "", 13.05, 84.63}, {"JPN", "Asia", "Japan", "2020-03-11", 
  568., 54., 12., 3., 4.491, 0.427, 0.095, 0.024, 10024., 424., 0.079, 0.003, 
  501., 0.004, "people tested", 40.74, 1.26476458*^8, 347.778, 48.2, 27.049, 
  18.493, 39002.223, "", 79.37, 5.72, 11.2, 33.7, "", 13.05, 84.63}, 
 {"JPN", "Asia", "Japan", "2020-03-12", 619., 51., 15., 3., 4.894, 0.403, 
  0.119, 0.024, 10205., 181., 0.081, 0.001, 490., 0.004, "people tested", 
  40.74, 1.26476458*^8, 347.778, 48.2, 27.049, 18.493, 39002.223, "", 79.37, 
  5.72, 11.2, 33.7, "", 13.05, 84.63}, {"JPN", "Asia", "Japan", "2020-03-13", 
  675., 56., 19., 4., 5.337, 0.443, 0.15, 0.032, 12060., 1855., 0.095, 0.015, 
  655., 0.005, "people tested", 40.74, 1.26476458*^8, 347.778, 48.2, 27.049, 
  18.493, 39002.223, "", 79.37, 5.72, 11.2, 33.7, "", 13.05, 84.63}, 
 {"JPN", "Asia", "Japan", "2020-03-14", 737., 62., 21., 2., 5.827, 0.49, 
  0.166, 0.016, 12919., 859., 0.102, 0.007, 699., 0.006, "people tested", 
  40.74, 1.26476458*^8, 347.778, 48.2, 27.049, 18.493, 39002.223, "", 79.37, 
  5.72, 11.2, 33.7, "", 13.05, 84.63}, {"JPN", "Asia", "Japan", "2020-03-15", 
  780., 43., 22., 1., 6.167, 0.34, 0.174, 0.008, 13026., 107., 0.103, 0.001, 
  693., 0.005, "people tested", 40.74, 1.26476458*^8, 347.778, 48.2, 27.049, 
  18.493, 39002.223, "", 79.37, 5.72, 11.2, 33.7, "", 13.05, 84.63}, 
 {"JPN", "Asia", "Japan", "2020-03-16", 814., 34., 24., 2., 6.436, 0.269, 
  0.19, 0.016, 13068., 42., 0.103, 0., 683., 0.005, "people tested", 40.74, 
  1.26476458*^8, 347.778, 48.2, 27.049, 18.493, 39002.223, "", 79.37, 5.72, 
  11.2, 33.7, "", 13.05, 84.63}, {"JPN", "Asia", "Japan", "2020-03-17", 824., 
  10., 28., 4., 6.515, 0.079, 0.221, 0.032, 15151., 2083., 0.12, 0.016, 793., 
  0.006, "people tested", 40.74, 1.26476458*^8, 347.778, 48.2, 27.049, 
  18.493, 39002.223, "", 79.37, 5.72, 11.2, 33.7, "", 13.05, 84.63}, 
 {"JPN", "Asia", "Japan", "2020-03-18", 829., 5., 28., 0., 6.555, 0.04, 
  0.221, 0., 15354., 203., 0.121, 0.002, 761., 0.006, "people tested", 40.74, 
  1.26476458*^8, 347.778, 48.2, 27.049, 18.493, 39002.223, "", 79.37, 5.72, 
  11.2, 33.7, "", 13.05, 84.63}, {"JPN", "Asia", "Japan", "2020-03-19", 873., 
  44., 29., 1., 6.902, 0.348, 0.229, 0.008, 14901., -453., 0.118, -0.004, 
  671., 0.005, "people tested", 40.74, 1.26476458*^8, 347.778, 48.2, 27.049, 
  18.493, 39002.223, "", 79.37, 5.72, 11.2, 33.7, "", 13.05, 84.63}, 
 {"JPN", "Asia", "Japan", "2020-03-20", 950., 77., 33., 4., 7.511, 0.609, 
  0.261, 0.032, 18844., 3943., 0.149, 0.031, 969., 0.008, "people tested", 
  40.74, 1.26476458*^8, 347.778, 48.2, 27.049, 18.493, 39002.223, "", 79.37, 
  5.72, 11.2, 33.7, "", 13.05, 84.63}, {"JPN", "Asia", "Japan", "2020-03-21", 
  1007., 57., 35., 2., 7.962, 0.451, 0.277, 0.016, 18963., 119., 0.15, 0.001, 
  863., 0.007, "people tested", 40.74, 1.26476458*^8, 347.778, 48.2, 27.049, 
  18.493, 39002.223, "", 79.37, 5.72, 11.2, 33.7, "", 13.05, 84.63}, 
 {"JPN", "Asia", "Japan", "2020-03-22", 1046., 39., 36., 1., 8.27, 0.308, 
  0.285, 0.008, 20228., 1265., 0.16, 0.01, 1029., 0.008, "people tested", 
  40.74, 1.26476458*^8, 347.778, 48.2, 27.049, 18.493, 39002.223, "", 79.37, 
  5.72, 11.2, 33.7, "", 13.05, 84.63}, {"JPN", "Asia", "Japan", "2020-03-23", 
  1089., 43., 41., 5., 8.61, 0.34, 0.324, 0.04, 20340., 112., 0.161, 0.001, 
  1039., 0.008, "people tested", 40.74, 1.26476458*^8, 347.778, 48.2, 27.049, 
  18.493, 39002.223, "", 79.37, 5.72, 11.2, 33.7, "", 13.05, 84.63}, 
 {"JPN", "Asia", "Japan", "2020-03-24", 1128., 39., 42., 1., 8.919, 0.308, 
  0.332, 0.008, 24430., 4090., 0.193, 0.032, 1326., 0.01, "people tested", 
  40.74, 1.26476458*^8, 347.778, 48.2, 27.049, 18.493, 39002.223, "", 79.37, 
  5.72, 11.2, 33.7, "", 13.05, 84.63}, {"JPN", "Asia", "Japan", "2020-03-25", 
  1193., 65., 43., 1., 9.433, 0.514, 0.34, 0.008, 23521., -909., 0.186, 
  -0.007, 1167., 0.009, "people tested", 40.74, 1.26476458*^8, 347.778, 48.2, 
  27.049, 18.493, 39002.223, "", 79.37, 5.72, 11.2, 33.7, "", 13.05, 84.63}, 
 {"JPN", "Asia", "Japan", "2020-03-26", 1268., 75., 45., 2., 10.026, 0.593, 
  0.356, 0.016, 25171., 1650., 0.199, 0.013, 1467., 0.012, "people tested", 
  40.74, 1.26476458*^8, 347.778, 48.2, 27.049, 18.493, 39002.223, "", 79.37, 
  5.72, 11.2, 33.7, "", 13.05, 84.63}, {"JPN", "Asia", "Japan", "2020-03-27", 
  1364., 96., 46., 1., 10.785, 0.759, 0.364, 0.008, 27005., 1834., 0.214, 
  0.015, 1166., 0.009, "people tested", 40.74, 1.26476458*^8, 347.778, 48.2, 
  27.049, 18.493, 39002.223, "", 79.37, 5.72, 11.2, 33.7, "", 13.05, 84.63}, 
 {"JPN", "Asia", "Japan", "2020-03-28", 1499., 135., 49., 3., 11.852, 1.067, 
  0.387, 0.024, 28464., 1459., 0.225, 0.012, 1357., 0.011, "people tested", 
  40.74, 1.26476458*^8, 347.778, 48.2, 27.049, 18.493, 39002.223, "", 79.37, 
  5.72, 11.2, 33.7, "", 13.05, 84.63}, {"JPN", "Asia", "Japan", "2020-03-29", 
  1693., 194., 52., 3., 13.386, 1.534, 0.411, 0.024, 28760., 296., 0.227, 
  0.002, 1219., 0.01, "people tested", 40.74, 1.26476458*^8, 347.778, 48.2, 
  27.049, 18.493, 39002.223, "", 79.37, 5.72, 11.2, 33.7, "", 13.05, 84.63}, 
 {"JPN", "Asia", "Japan", "2020-03-30", 1866., 173., 54., 2., 14.754, 1.368, 
  0.427, 0.016, 28966., 206., 0.229, 0.002, 1232., 0.01, "people tested", 
  40.74, 1.26476458*^8, 347.778, 48.2, 27.049, 18.493, 39002.223, "", 79.37, 
  5.72, 11.2, 33.7, "", 13.05, 84.63}, {"JPN", "Asia", "Japan", "2020-03-31", 
  1953., 87., 56., 2., 15.442, 0.688, 0.443, 0.016, 32497., 3531., 0.257, 
  0.028, 1152., 0.009, "people tested", 40.74, 1.26476458*^8, 347.778, 48.2, 
  27.049, 18.493, 39002.223, "", 79.37, 5.72, 11.2, 33.7, "", 13.05, 84.63}, 
 {"JPN", "Asia", "Japan", "2020-04-01", 1953., 0., 56., 0., 15.442, 0., 
  0.443, 0., 34508., 2011., 0.273, 0.016, 1570., 0.012, "people tested", 
  40.74, 1.26476458*^8, 347.778, 48.2, 27.049, 18.493, 39002.223, "", 79.37, 
  5.72, 11.2, 33.7, "", 13.05, 84.63}, {"JPN", "Asia", "Japan", "2020-04-02", 
  2178., 225., 57., 1., 17.221, 1.779, 0.451, 0.008, 34510., 2., 0.273, 0., 
  1334., 0.011, "people tested", 40.74, 1.26476458*^8, 347.778, 48.2, 27.049, 
  18.493, 39002.223, "", 79.37, 5.72, 11.2, 33.7, "", 13.05, 84.63}, 
 {"JPN", "Asia", "Japan", "2020-04-03", 2617., 439., 63., 6., 20.692, 3.471, 
  0.498, 0.047, 39446., 4936., 0.312, 0.039, 1777., 0.014, "people tested", 
  43.52, 1.26476458*^8, 347.778, 48.2, 27.049, 18.493, 39002.223, "", 79.37, 
  5.72, 11.2, 33.7, "", 13.05, 84.63}, {"JPN", "Asia", "Japan", "2020-04-04", 
  2935., 318., 69., 6., 23.206, 2.514, 0.546, 0.047, 42882., 3436., 0.339, 
  0.027, 2060., 0.016, "people tested", 43.52, 1.26476458*^8, 347.778, 48.2, 
  27.049, 18.493, 39002.223, "", 79.37, 5.72, 11.2, 33.7, "", 13.05, 84.63}, 
 {"JPN", "Asia", "Japan", "2020-04-05", 3271., 336., 70., 1., 25.863, 2.657, 
  0.553, 0.008, 44639., 1757., 0.353, 0.014, 2268., 0.018, "people tested", 
  43.52, 1.26476458*^8, 347.778, 48.2, 27.049, 18.493, 39002.223, "", 79.37, 
  5.72, 11.2, 33.7, "", 13.05, 84.63}, {"JPN", "Asia", "Japan", "2020-04-06", 
  3654., 383., 73., 3., 28.891, 3.028, 0.577, 0.024, 46172., 1533., 0.365, 
  0.012, 2458., 0.019, "people tested", 43.52, 1.26476458*^8, 347.778, 48.2, 
  27.049, 18.493, 39002.223, "", 79.37, 5.72, 11.2, 33.7, "", 13.05, 84.63}, 
 {"JPN", "Asia", "Japan", "2020-04-07", 3817., 163., 80., 7., 30.18, 1.289, 
  0.633, 0.055, 55311., 9139., 0.437, 0.072, 3259., 0.026, "people tested", 
  45.37, 1.26476458*^8, 347.778, 48.2, 27.049, 18.493, 39002.223, "", 79.37, 
  5.72, 11.2, 33.7, "", 13.05, 84.63}, {"JPN", "Asia", "Japan", "2020-04-08", 
  3906., 89., 80., 0., 30.883, 0.704, 0.633, 0., 61498., 6187., 0.486, 0.049, 
  3856., 0.03, "people tested", 45.37, 1.26476458*^8, 347.778, 48.2, 27.049, 
  18.493, 39002.223, "", 79.37, 5.72, 11.2, 33.7, "", 13.05, 84.63}, 
 {"JPN", "Asia", "Japan", "2020-04-09", 4257., 351., 81., 1., 33.658, 2.775, 
  0.64, 0.008, 64387., 2889., 0.509, 0.023, 4268., 0.034, "people tested", 
  45.37, 1.26476458*^8, 347.778, 48.2, 27.049, 18.493, 39002.223, "", 79.37, 
  5.72, 11.2, 33.7, "", 13.05, 84.63}, {"JPN", "Asia", "Japan", "2020-04-10", 
  4667., 410., 85., 4., 36.9, 3.242, 0.672, 0.032, 68771., 4384., 0.544, 
  0.035, 4189., 0.033, "people tested", 45.37, 1.26476458*^8, 347.778, 48.2, 
  27.049, 18.493, 39002.223, "", 79.37, 5.72, 11.2, 33.7, "", 13.05, 84.63}, 
 {"JPN", "Asia", "Japan", "2020-04-11", 5347., 680., 88., 3., 42.277, 5.376, 
  0.696, 0.024, 74891., 6120., 0.592, 0.048, 4573., 0.036, "people tested", 
  45.37, 1.26476458*^8, 347.778, 48.2, 27.049, 18.493, 39002.223, "", 79.37, 
  5.72, 11.2, 33.7, "", 13.05, 84.63}, {"JPN", "Asia", "Japan", "2020-04-12", 
  6748., 1401., 98., 10., 53.354, 11.077, 0.775, 0.079, 77381., 2490., 0.612, 
  0.02, 4677., 0.037, "people tested", 45.37, 1.26476458*^8, 347.778, 48.2, 
  27.049, 18.493, 39002.223, "", 79.37, 5.72, 11.2, 33.7, "", 13.05, 84.63}, 
 {"JPN", "Asia", "Japan", "2020-04-13", 7255., 507., 102., 4., 57.362, 4.009, 
  0.806, 0.032, 78702., 1321., 0.622, 0.01, 4647., 0.037, "people tested", 
  45.37, 1.26476458*^8, 347.778, 48.2, 27.049, 18.493, 39002.223, "", 79.37, 
  5.72, 11.2, 33.7, "", 13.05, 84.63}, {"JPN", "Asia", "Japan", "2020-04-14", 
  7645., 390., 109., 7., 60.446, 3.084, 0.862, 0.055, 89551., 10849., 0.708, 
  0.086, 4891., 0.039, "people tested", 45.37, 1.26476458*^8, 347.778, 48.2, 
  27.049, 18.493, 39002.223, "", 79.37, 5.72, 11.2, 33.7, "", 13.05, 84.63}, 
 {"JPN", "Asia", "Japan", "2020-04-15", 8100., 455., 119., 10., 64.044, 
  3.598, 0.941, 0.079, 94236., 4685., 0.745, 0.037, 4677., 0.037, 
  "people tested", 45.37, 1.26476458*^8, 347.778, 48.2, 27.049, 18.493, 
  39002.223, "", 79.37, 5.72, 11.2, 33.7, "", 13.05, 84.63}, 
 {"JPN", "Asia", "Japan", "2020-04-16", 8582., 482., 136., 17., 67.855, 
  3.811, 1.075, 0.134, 100703., 6467., 0.796, 0.051, 5188., 0.041, 
  "people tested", 47.22, 1.26476458*^8, 347.778, 48.2, 27.049, 18.493, 
  39002.223, "", 79.37, 5.72, 11.2, 33.7, "", 13.05, 84.63}, 
 {"JPN", "Asia", "Japan", "2020-04-17", 9167., 585., 148., 12., 72.48, 4.625, 
  1.17, 0.095, 106372., 5669., 0.841, 0.045, 5372., 0.042, "people tested", 
  47.22, 1.26476458*^8, 347.778, 48.2, 27.049, 18.493, 39002.223, "", 79.37, 
  5.72, 11.2, 33.7, "", 13.05, 84.63}, {"JPN", "Asia", "Japan", "2020-04-18", 
  9795., 628., 154., 6., 77.445, 4.965, 1.218, 0.047, 111531., 5159., 0.882, 
  0.041, 5234., 0.041, "people tested", 47.22, 1.26476458*^8, 347.778, 48.2, 
  27.049, 18.493, 39002.223, "", 79.37, 5.72, 11.2, 33.7, "", 13.05, 84.63}, 
 {"JPN", "Asia", "Japan", "2020-04-19", 10361., 566., 161., 7., 81.92, 4.475, 
  1.273, 0.055, 112816., 1285., 0.892, 0.01, 5062., 0.04, "people tested", 
  47.22, 1.26476458*^8, 347.778, 48.2, 27.049, 18.493, 39002.223, "", 79.37, 
  5.72, 11.2, 33.7, "", 13.05, 84.63}, {"JPN", "Asia", "Japan", "2020-04-20", 
  10751., 390., 171., 10., 85.004, 3.084, 1.352, 0.079, 116725., 3909., 
  0.923, 0.031, 5432., 0.043, "people tested", 47.22, 1.26476458*^8, 347.778, 
  48.2, 27.049, 18.493, 39002.223, "", 79.37, 5.72, 11.2, 33.7, "", 13.05, 
  84.63}, {"JPN", "Asia", "Japan", "2020-04-21", 11118., 367., 186., 15., 
  87.906, 2.902, 1.471, 0.119, 124550., 7825., 0.985, 0.062, 5000., 0.04, 
  "people tested", 47.22, 1.26476458*^8, 347.778, 48.2, 27.049, 18.493, 
  39002.223, "", 79.37, 5.72, 11.2, 33.7, "", 13.05, 84.63}, 
 {"JPN", "Asia", "Japan", "2020-04-22", 11496., 378., 186., 0., 90.894, 
  2.989, 1.471, 0., 130587., 6037., 1.033, 0.048, 5193., 0.041, 
  "people tested", 47.22, 1.26476458*^8, 347.778, 48.2, 27.049, 18.493, 
  39002.223, "", 79.37, 5.72, 11.2, 33.7, "", 13.05, 84.63}, 
 {"JPN", "Asia", "Japan", "2020-04-23", 11772., 276., 287., 101., 93.077, 
  2.182, 2.269, 0.799, 135983., 5396., 1.075, 0.043, 5040., 0.04, 
  "people tested", 47.22, 1.26476458*^8, 347.778, 48.2, 27.049, 18.493, 
  39002.223, "", 79.37, 5.72, 11.2, 33.7, "", 13.05, 84.63}, 
 {"JPN", "Asia", "Japan", "2020-04-24", 12240., 468., 317., 30., 96.777, 3.7, 
  2.506, 0.237, 141600., 5617., 1.12, 0.044, 5033., 0.04, "people tested", 
  47.22, 1.26476458*^8, 347.778, 48.2, 27.049, 18.493, 39002.223, "", 79.37, 
  5.72, 11.2, 33.7, "", 13.05, 84.63}, {"JPN", "Asia", "Japan", "2020-04-25", 
  12892., 652., 334., 17., 101.932, 5.155, 2.641, 0.134, 147454., 5854., 
  1.166, 0.046, 5132., 0.041, "people tested", 47.22, 1.26476458*^8, 347.778, 
  48.2, 27.049, 18.493, 39002.223, "", 79.37, 5.72, 11.2, 33.7, "", 13.05, 
  84.63}, {"JPN", "Asia", "Japan", "2020-04-26", 13182., 290., 348., 14., 
  104.225, 2.293, 2.752, 0.111, 149074., 1620., 1.179, 0.013, 5180., 0.041, 
  "people tested", 47.22, 1.26476458*^8, 347.778, 48.2, 27.049, 18.493, 
  39002.223, "", 79.37, 5.72, 11.2, 33.7, "", 13.05, 84.63}, 
 {"JPN", "Asia", "Japan", "2020-04-27", 13385., 203., 351., 3., 105.83, 
  1.605, 2.775, 0.024, 150692., 1618., 1.191, 0.013, 4852., 0.038, 
  "people tested", 47.22, 1.26476458*^8, 347.778, 48.2, 27.049, 18.493, 
  39002.223, "", 79.37, 5.72, 11.2, 33.7, "", 13.05, 84.63}, 
 {"JPN", "Asia", "Japan", "2020-04-28", 13576., 191., 376., 25., 107.34, 
  1.51, 2.973, 0.198, 160546., 9854., 1.269, 0.078, 5142., 0.041, 
  "people tested", 47.22, 1.26476458*^8, 347.778, 48.2, 27.049, 18.493, 
  39002.223, "", 79.37, 5.72, 11.2, 33.7, "", 13.05, 84.63}, 
 {"JPN", "Asia", "Japan", "2020-04-29", 13852., 276., 389., 13., 109.522, 
  2.182, 3.076, 0.103, 164255., 3709., 1.299, 0.029, 4810., 0.038, 
  "people tested", 47.22, 1.26476458*^8, 347.778, 48.2, 27.049, 18.493, 
  39002.223, "", 79.37, 5.72, 11.2, 33.7, "", 13.05, 84.63}, 
 {"JPN", "Asia", "Japan", "2020-04-30", 14088., 236., 415., 26., 111.388, 
  1.866, 3.281, 0.206, 165609., 1354., 1.309, 0.011, 4232., 0.033, 
  "people tested", 47.22, 1.26476458*^8, 347.778, 48.2, 27.049, 18.493, 
  39002.223, "", 79.37, 5.72, 11.2, 33.7, "", 13.05, 84.63}, 
 {"JPN", "Asia", "Japan", "2020-05-01", 14281., 193., 432., 17., 112.914, 
  1.526, 3.416, 0.134, 174150., 8541., 1.377, 0.068, 4650., 0.037, 
  "people tested", 47.22, 1.26476458*^8, 347.778, 48.2, 27.049, 18.493, 
  39002.223, "", 79.37, 5.72, 11.2, 33.7, "", 13.05, 84.63}, 
 {"JPN", "Asia", "Japan", "2020-05-02", 14544., 263., 458., 26., 114.994, 
  2.079, 3.621, 0.206, 181527., 7377., 1.435, 0.058, 4868., 0.038, 
  "people tested", 47.22, 1.26476458*^8, 347.778, 48.2, 27.049, 18.493, 
  39002.223, "", 79.37, 5.72, 11.2, 33.7, "", 13.05, 84.63}, 
 {"JPN", "Asia", "Japan", "2020-05-03", 14839., 295., 492., 34., 117.326, 
  2.332, 3.89, 0.269, 183251., 1724., 1.449, 0.014, 4882., 0.039, 
  "people tested", 47.22, 1.26476458*^8, 347.778, 48.2, 27.049, 18.493, 
  39002.223, "", 79.37, 5.72, 11.2, 33.7, "", 13.05, 84.63}, 
 {"JPN", "Asia", "Japan", "2020-05-04", 15057., 218., 510., 18., 119.05, 
  1.724, 4.032, 0.142, 184586., 1335., 1.459, 0.011, 4842., 0.038, 
  "people tested", 47.22, 1.26476458*^8, 347.778, 48.2, 27.049, 18.493, 
  39002.223, "", 79.37, 5.72, 11.2, 33.7, "", 13.05, 84.63}, 
 {"JPN", "Asia", "Japan", "2020-05-05", 15231., 174., 521., 11., 120.426, 
  1.376, 4.119, 0.087, 186343., 1757., 1.473, 0.014, 3685., 0.029, 
  "people tested", 47.22, 1.26476458*^8, 347.778, 48.2, 27.049, 18.493, 
  39002.223, "", 79.37, 5.72, 11.2, 33.7, "", 13.05, 84.63}, 
 {"JPN", "Asia", "Japan", "2020-05-06", 15354., 123., 543., 22., 121.398, 
  0.973, 4.293, 0.174, 188927., 2584., 1.494, 0.02, 3525., 0.028, 
  "people tested", 47.22, 1.26476458*^8, 347.778, 48.2, 27.049, 18.493, 
  39002.223, "", 79.37, 5.72, 11.2, 33.7, "", 13.05, 84.63}, 
 {"JPN", "Asia", "Japan", "2020-05-07", 15463., 109., 551., 8., 122.26, 
  0.862, 4.357, 0.063, 190030., 1103., 1.502, 0.009, 3489., 0.028, 
  "people tested", 47.22, 1.26476458*^8, 347.778, 48.2, 27.049, 18.493, 
  39002.223, "", 79.37, 5.72, 11.2, 33.7, "", 13.05, 84.63}, 
 {"JPN", "Asia", "Japan", "2020-05-08", 15547., 84., 557., 6., 122.924, 
  0.664, 4.404, 0.047, 202013., 11983., 1.597, 0.095, 3980., 0.031, 
  "people tested", 47.22, 1.26476458*^8, 347.778, 48.2, 27.049, 18.493, 
  39002.223, "", 79.37, 5.72, 11.2, 33.7, "", 13.05, 84.63}, 
 {"JPN", "Asia", "Japan", "2020-05-09", 15628., 81., 601., 44., 123.564, 
  0.64, 4.752, 0.348, 211997., 9984., 1.676, 0.079, 4353., 0.034, 
  "people tested", 47.22, 1.26476458*^8, 347.778, 48.2, 27.049, 18.493, 
  39002.223, "", 79.37, 5.72, 11.2, 33.7, "", 13.05, 84.63}, 
 {"JPN", "Asia", "Japan", "2020-05-10", 15747., 119., 613., 12., 124.505, 
  0.941, 4.847, 0.095, 214256., 2259., 1.694, 0.018, 4429., 0.035, 
  "people tested", 47.22, 1.26476458*^8, 347.778, 48.2, 27.049, 18.493, 
  39002.223, "", 79.37, 5.72, 11.2, 33.7, "", 13.05, 84.63}, 
 {"JPN", "Asia", "Japan", "2020-05-11", 15798., 51., 621., 8., 124.909, 
  0.403, 4.91, 0.063, 218204., 3948., 1.725, 0.031, 4803., 0.038, 
  "people tested", 47.22, 1.26476458*^8, 347.778, 48.2, 27.049, 18.493, 
  39002.223, "", 79.37, 5.72, 11.2, 33.7, "", 13.05, 84.63}, 
 {"JPN", "Asia", "Japan", "2020-05-12", 15874., 76., 643., 22., 125.51, 
  0.601, 5.084, 0.174, 223649., 5445., 1.768, 0.043, 5329., 0.042, 
  "people tested", 47.22, 1.26476458*^8, 347.778, 48.2, 27.049, 18.493, 
  39002.223, "", 79.37, 5.72, 11.2, 33.7, "", 13.05, 84.63}, 
 {"JPN", "Asia", "Japan", "2020-05-13", 16024., 150., 668., 25., 126.696, 
  1.186, 5.282, 0.198, 223667., 18., 1.768, 0., 4963., 0.039, 
  "people tested", 47.22, 1.26476458*^8, 347.778, 48.2, 27.049, 18.493, 
  39002.223, "", 79.37, 5.72, 11.2, 33.7, "", 13.05, 84.63}, 
 {"JPN", "Asia", "Japan", "2020-05-14", 16079., 55., 687., 19., 127.13, 
  0.435, 5.432, 0.15, 233144., 9477., 1.843, 0.075, 6159., 0.049, 
  "people tested", 40.74, 1.26476458*^8, 347.778, 48.2, 27.049, 18.493, 
  39002.223, "", 79.37, 5.72, 11.2, 33.7, "", 13.05, 84.63}, 
 {"JPN", "Asia", "Japan", "2020-05-15", 16193., 114., 710., 23., 128.032, 
  0.901, 5.614, 0.182, 230882., -2262., 1.825, -0.018, 4124., 0.033, 
  "people tested", 40.74, 1.26476458*^8, 347.778, 48.2, 27.049, 18.493, 
  39002.223, "", 79.37, 5.72, 11.2, 33.7, "", 13.05, 84.63}, 
 {"JPN", "Asia", "Japan", "2020-05-16", 16237., 44., 725., 15., 128.38, 
  0.348, 5.732, 0.119, 240368., 9486., 1.9, 0.075, 4053., 0.032, 
  "people tested", 40.74, 1.26476458*^8, 347.778, 48.2, 27.049, 18.493, 
  39002.223, "", 79.37, 5.72, 11.2, 33.7, "", 13.05, 84.63}, 
 {"JPN", "Asia", "Japan", "2020-05-17", 16285., 48., 744., 19., 128.759, 
  0.38, 5.883, 0.15, 244452., 4084., 1.933, 0.032, 4314., 0.034, 
  "people tested", 40.74, 1.26476458*^8, 347.778, 48.2, 27.049, 18.493, 
  39002.223, "", 79.37, 5.72, 11.2, 33.7, "", 13.05, 84.63}, 
 {"JPN", "Asia", "Japan", "2020-05-18", 16305., 20., 749., 5., 128.917, 
  0.158, 5.922, 0.04, 250151., 5699., 1.978, 0.045, 4564., 0.036, 
  "people tested", 40.74, 1.26476458*^8, 347.778, 48.2, 27.049, 18.493, 
  39002.223, "", 79.37, 5.72, 11.2, 33.7, "", 13.05, 84.63}, 
 {"JPN", "Asia", "Japan", "2020-05-19", 16365., 60., 763., 14., 129.392, 
  0.474, 6.033, 0.111, 255675., 5524., 2.022, 0.044, 4575., 0.036, 
  "people tested", 40.74, 1.26476458*^8, 347.778, 48.2, 27.049, 18.493, 
  39002.223, "", 79.37, 5.72, 11.2, 33.7, "", 13.05, 84.63}, 
 {"JPN", "Asia", "Japan", "2020-05-20", 16385., 20., 771., 8., 129.55, 0.158, 
  6.096, 0.063, 258277., 2602., 2.042, 0.021, 4944., 0.039, "people tested", 
  40.74, 1.26476458*^8, 347.778, 48.2, 27.049, 18.493, 39002.223, "", 79.37, 
  5.72, 11.2, 33.7, "", 13.05, 84.63}, {"JPN", "Asia", "Japan", "2020-05-21", 
  16424., 39., 777., 6., 129.858, 0.308, 6.143, 0.047, 261572., 3295., 2.068, 
  0.026, 4061., 0.032, "people tested", 40.74, 1.26476458*^8, 347.778, 48.2, 
  27.049, 18.493, 39002.223, "", 79.37, 5.72, 11.2, 33.7, "", 13.05, 84.63}, 
 {"JPN", "Asia", "Japan", "2020-05-22", 16513., 89., 796., 19., 130.562, 
  0.704, 6.294, 0.15, 265502., 3930., 2.099, 0.031, 4946., 0.039, 
  "people tested", 40.74, 1.26476458*^8, 347.778, 48.2, 27.049, 18.493, 
  39002.223, "", 79.37, 5.72, 11.2, 33.7, "", 13.05, 84.63}, 
 {"JPN", "Asia", "Japan", "2020-05-23", 16536., 23., 808., 12., 130.744, 
  0.182, 6.389, 0.095, 268477., 2975., 2.123, 0.024, 4016., 0.032, 
  "people tested", 40.74, 1.26476458*^8, 347.778, 48.2, 27.049, 18.493, 
  39002.223, "", 79.37, 5.72, 11.2, 33.7, "", 13.05, 84.63}, 
 {"JPN", "Asia", "Japan", "2020-05-24", 16550., 14., 820., 12., 130.854, 
  0.111, 6.483, 0.095, 271201., 2724., 2.144, 0.022, 3821., 0.03, 
  "people tested", 40.74, 1.26476458*^8, 347.778, 48.2, 27.049, 18.493, 
  39002.223, "", 79.37, 5.72, 11.2, 33.7, "", 13.05, 84.63}, 
 {"JPN", "Asia", "Japan", "2020-05-25", 16581., 31., 830., 10., 131.099, 
  0.245, 6.562, 0.079, 272688., 1487., 2.156, 0.012, 3220., 0.025, 
  "people tested", 28.7, 1.26476458*^8, 347.778, 48.2, 27.049, 18.493, 
  39002.223, "", 79.37, 5.72, 11.2, 33.7, "", 13.05, 84.63}, 
 {"JPN", "Asia", "Japan", "2020-05-26", 16623., 42., 846., 16., 131.432, 
  0.332, 6.689, 0.127, 276170., 3482., 2.184, 0.028, 2928., 0.023, 
  "people tested", 31.48, 1.26476458*^8, 347.778, 48.2, 27.049, 18.493, 
  39002.223, "", 79.37, 5.72, 11.2, 33.7, "", 13.05, 84.63}, 
 {"JPN", "Asia", "Japan", "2020-05-27", 16651., 28., 858., 12., 131.653, 
  0.221, 6.784, 0.095, 278642., 2472., 2.203, 0.02, 2909., 0.023, 
  "people tested", 31.48, 1.26476458*^8, 347.778, 48.2, 27.049, 18.493, 
  39002.223, "", 79.37, 5.72, 11.2, 33.7, "", 13.05, 84.63}, 
 {"JPN", "Asia", "Japan", "2020-05-28", 16651., 0., 858., 0., 131.653, 0., 
  6.784, 0., 281293., 2651., 2.224, 0.021, 2817., 0.022, "people tested", 
  31.48, 1.26476458*^8, 347.778, 48.2, 27.049, 18.493, 39002.223, "", 79.37, 
  5.72, 11.2, 33.7, "", 13.05, 84.63}, {"JPN", "Asia", "Japan", "2020-05-29", 
  16719., 68., 874., 16., 132.191, 0.538, 6.91, 0.127, 284763., 3470., 2.252, 
  0.027, 2752., 0.022, "people tested", 31.48, 1.26476458*^8, 347.778, 48.2, 
  27.049, 18.493, 39002.223, "", 79.37, 5.72, 11.2, 33.7, "", 13.05, 84.63}, 
 {"JPN", "Asia", "Japan", "2020-05-30", 16804., 85., 886., 12., 132.863, 
  0.672, 7.005, 0.095, 287754., 2991., 2.275, 0.024, 2754., 0.022, 
  "people tested", 31.48, 1.26476458*^8, 347.778, 48.2, 27.049, 18.493, 
  39002.223, "", 79.37, 5.72, 11.2, 33.7, "", 13.05, 84.63}, 
 {"JPN", "Asia", "Japan", "2020-05-31", 16851., 47., 891., 5., 133.234, 
  0.372, 7.045, 0.04, 290436., 2682., 2.296, 0.021, 2748., 0.022, 
  "people tested", 31.48, 1.26476458*^8, 347.778, 48.2, 27.049, 18.493, 
  39002.223, "", 79.37, 5.72, 11.2, 33.7, "", 13.05, 84.63}, 
 {"JPN", "Asia", "Japan", "2020-06-01", 16884., 33., 892., 1., 133.495, 
  0.261, 7.053, 0.008, 292569., 2133., 2.313, 0.017, 2840., 0.022, 
  "people tested", 27.78, 1.26476458*^8, 347.778, 48.2, 27.049, 18.493, 
  39002.223, "", 79.37, 5.72, 11.2, 33.7, "", 13.05, 84.63}, 
 {"JPN", "Asia", "Japan", "2020-06-02", 16930., 46., 894., 2., 133.859, 
  0.364, 7.069, 0.016, 296383., 3814., 2.343, 0.03, 2888., 0.023, 
  "people tested", 27.78, 1.26476458*^8, 347.778, 48.2, 27.049, 18.493, 
  39002.223, "", 79.37, 5.72, 11.2, 33.7, "", 13.05, 84.63}, 
 {"JPN", "Asia", "Japan", "2020-06-03", 16986., 56., 900., 6., 134.302, 
  0.443, 7.116, 0.047, 300277., 3894., 2.374, 0.031, 3091., 0.024, 
  "people tested", 27.78, 1.26476458*^8, 347.778, 48.2, 27.049, 18.493, 
  39002.223, "", 79.37, 5.72, 11.2, 33.7, "", 13.05, 84.63}, 
 {"JPN", "Asia", "Japan", "2020-06-04", 17018., 32., 903., 3., 134.555, 
  0.253, 7.14, 0.024, 303633., 3356., 2.401, 0.027, 3191., 0.025, 
  "people tested", 27.78, 1.26476458*^8, 347.778, 48.2, 27.049, 18.493, 
  39002.223, "", 79.37, 5.72, 11.2, 33.7, "", 13.05, 84.63}, 
 {"JPN", "Asia", "Japan", "2020-06-05", 17064., 46., 907., 4., 134.918, 
  0.364, 7.171, 0.032, 307462., 3829., 2.431, 0.03, 3243., 0.026, 
  "people tested", 27.78, 1.26476458*^8, 347.778, 48.2, 27.049, 18.493, 
  39002.223, "", 79.37, 5.72, 11.2, 33.7, "", 13.05, 84.63}, 
 {"JPN", "Asia", "Japan", "2020-06-06", 17103., 39., 914., 7., 135.227, 
  0.308, 7.227, 0.055, 311447., 3985., 2.462, 0.032, 3385., 0.027, 
  "people tested", 27.78, 1.26476458*^8, 347.778, 48.2, 27.049, 18.493, 
  39002.223, "", 79.37, 5.72, 11.2, 33.7, "", 13.05, 84.63}, 
 {"JPN", "Asia", "Japan", "2020-06-07", 17141., 38., 916., 2., 135.527, 0.3, 
  7.242, 0.016, 314483., 3036., 2.486, 0.024, 3435., 0.027, "people tested", 
  27.78, 1.26476458*^8, 347.778, 48.2, 27.049, 18.493, 39002.223, "", 79.37, 
  5.72, 11.2, 33.7, "", 13.05, 84.63}, {"JPN", "Asia", "Japan", "2020-06-08", 
  17174., 33., 916., 0., 135.788, 0.261, 7.242, 0., 316848., 2365., 2.505, 
  0.019, 3468., 0.027, "people tested", 27.78, 1.26476458*^8, 347.778, 48.2, 
  27.049, 18.493, 39002.223, "", 79.37, 5.72, 11.2, 33.7, "", 13.05, 84.63}, 
 {"JPN", "Asia", "Japan", "2020-06-09", 17210., 36., 916., 0., 136.073, 
  0.285, 7.242, 0., 321053., 4205., 2.538, 0.033, 3524., 0.028, 
  "people tested", 27.78, 1.26476458*^8, 347.778, 48.2, 27.049, 18.493, 
  39002.223, "", 79.37, 5.72, 11.2, 33.7, "", 13.05, 84.63}, 
 {"JPN", "Asia", "Japan", "2020-06-10", 17251., 41., 919., 3., 136.397, 
  0.324, 7.266, 0.024, 324675., 3622., 2.567, 0.029, 3485., 0.028, 
  "people tested", 27.78, 1.26476458*^8, 347.778, 48.2, 27.049, 18.493, 
  39002.223, "", 79.37, 5.72, 11.2, 33.7, "", 13.05, 84.63}, 
 {"JPN", "Asia", "Japan", "2020-06-11", 17292., 41., 920., 1., 136.721, 
  0.324, 7.274, 0.008, 328730., 4055., 2.599, 0.032, 3585., 0.028, 
  "people tested", 27.78, 1.26476458*^8, 347.778, 48.2, 27.049, 18.493, 
  39002.223, "", 79.37, 5.72, 11.2, 33.7, "", 13.05, 84.63}, 
 {"JPN", "Asia", "Japan", "2020-06-12", 17332., 40., 922., 2., 137.037, 
  0.316, 7.29, 0.016, 332207., 3477., 2.627, 0.027, 3535., 0.028, 
  "people tested", 27.78, 1.26476458*^8, 347.778, 48.2, 27.049, 18.493, 
  39002.223, "", 79.37, 5.72, 11.2, 33.7, "", 13.05, 84.63}, 
 {"JPN", "Asia", "Japan", "2020-06-13", 17382., 50., 924., 2., 137.433, 
  0.395, 7.306, 0.016, 336161., 3954., 2.658, 0.031, 3531., 0.028, 
  "people tested", 27.78, 1.26476458*^8, 347.778, 48.2, 27.049, 18.493, 
  39002.223, "", 79.37, 5.72, 11.2, 33.7, "", 13.05, 84.63}, 
 {"JPN", "Asia", "Japan", "2020-06-14", 17429., 47., 925., 1., 137.804, 
  0.372, 7.314, 0.008, 338758., 2597., 2.678, 0.021, 3468., 0.027, 
  "people tested", 27.78, 1.26476458*^8, 347.778, 48.2, 27.049, 18.493, 
  39002.223, "", 79.37, 5.72, 11.2, 33.7, "", 13.05, 84.63}, 
 {"JPN", "Asia", "Japan", "2020-06-15", 17502., 73., 925., 0., 138.381, 
  0.577, 7.314, 0., 340918., 2160., 2.696, 0.017, 3439., 0.027, 
  "people tested", 27.78, 1.26476458*^8, 347.778, 48.2, 27.049, 18.493, 
  39002.223, "", 79.37, 5.72, 11.2, 33.7, "", 13.05, 84.63}, 
 {"JPN", "Asia", "Japan", "2020-06-16", 17587., 85., 927., 2., 139.054, 
  0.672, 7.329, 0.016, 344526., 3608., 2.724, 0.029, 3353., 0.027, 
  "people tested", 27.78, 1.26476458*^8, 347.778, 48.2, 27.049, 18.493, 
  39002.223, "", 79.37, 5.72, 11.2, 33.7, "", 13.05, 84.63}, 
 {"JPN", "Asia", "Japan", "2020-06-17", 17628., 41., 931., 4., 139.378, 
  0.324, 7.361, 0.032, 348051., 3525., 2.752, 0.028, 3339., 0.026, 
  "people tested", 27.78, 1.26476458*^8, 347.778, 48.2, 27.049, 18.493, 
  39002.223, "", 79.37, 5.72, 11.2, 33.7, "", 13.05, 84.63}, 
 {"JPN", "Asia", "Japan", "2020-06-18", 17668., 40., 935., 4., 139.694, 
  0.316, 7.393, 0.032, 396433., 48382., 3.134, 0.383, 9672., 0.076, 
  "people tested", 27.78, 1.26476458*^8, 347.778, 48.2, 27.049, 18.493, 
  39002.223, "", 79.37, 5.72, 11.2, 33.7, "", 13.05, 84.63}, 
 {"JPN", "Asia", "Japan", "2020-06-19", 17740., 72., 935., 0., 140.263, 
  0.569, 7.393, 0., 403380., 6947., 3.189, 0.055, 10168., 0.08, 
  "people tested", 27.78, 1.26476458*^8, 347.778, 48.2, 27.049, 18.493, 
  39002.223, "", 79.37, 5.72, 11.2, 33.7, "", 13.05, 84.63}, 
 {"JPN", "Asia", "Japan", "2020-06-20", 17799., 59., 952., 17., 140.73, 
  0.466, 7.527, 0.134, 409022., 5642., 3.234, 0.045, 10409., 0.082, 
  "people tested", 27.78, 1.26476458*^8, 347.778, 48.2, 27.049, 18.493, 
  39002.223, "", 79.37, 5.72, 11.2, 33.7, "", 13.05, 84.63}, 
 {"JPN", "Asia", "Japan", "2020-06-21", 17799., 0., 952., 0., 140.73, 0., 
  7.527, 0., 412669., 3647., 3.263, 0.029, 10559., 0.083, "people tested", 
  27.78, 1.26476458*^8, 347.778, 48.2, 27.049, 18.493, 39002.223, "", 79.37, 
  5.72, 11.2, 33.7, "", 13.05, 84.63}, {"JPN", "Asia", "Japan", "2020-06-22", 
  17916., 117., 953., 1., 141.655, 0.925, 7.535, 0.008, 417951., 5282., 
  3.305, 0.042, 11005., 0.087, "people tested", 27.78, 1.26476458*^8, 
  347.778, 48.2, 27.049, 18.493, 39002.223, "", 79.37, 5.72, 11.2, 33.7, "", 
  13.05, 84.63}, {"JPN", "Asia", "Japan", "2020-06-23", 17968., 52., 955., 
  2., 142.066, 0.411, 7.551, 0.016, 424767., 6816., 3.358, 0.054, 11463., 
  0.091, "people tested", 27.78, 1.26476458*^8, 347.778, 48.2, 27.049, 
  18.493, 39002.223, "", 79.37, 5.72, 11.2, 33.7, "", 13.05, 84.63}, 
 {"JPN", "Asia", "Japan", "2020-06-24", 18027., 59., 963., 8., 142.532, 
  0.466, 7.614, 0.063, 429481., 4714., 3.396, 0.037, 11633., 0.092, 
  "people tested", 27.78, 1.26476458*^8, 347.778, 48.2, 27.049, 18.493, 
  39002.223, "", 79.37, 5.72, 11.2, 33.7, "", 13.05, 84.63}, 
 {"JPN", "Asia", "Japan", "2020-06-25", 18110., 83., 968., 5., 143.189, 
  0.656, 7.654, 0.04, 435495., 6014., 3.443, 0.048, 5580., 0.044, 
  "people tested", 27.78, 1.26476458*^8, 347.778, 48.2, 27.049, 18.493, 
  39002.223, "", 79.37, 5.72, 11.2, 33.7, "", 13.05, 84.63}, 
 {"JPN", "Asia", "Japan", "2020-06-26", 18197., 87., 969., 1., 143.877, 
  0.688, 7.662, 0.008, 440739., 5244., 3.485, 0.041, 5337., 0.042, 
  "people tested", 27.78, 1.26476458*^8, 347.778, 48.2, 27.049, 18.493, 
  39002.223, "", 79.37, 5.72, 11.2, 33.7, "", 13.05, 84.63}, 
 {"JPN", "Asia", "Japan", "2020-06-27", 18297., 100., 971., 2., 144.667, 
  0.791, 7.677, 0.016, 446589., 5850., 3.531, 0.046, 5367., 0.042, 
  "people tested", 27.78, 1.26476458*^8, 347.778, 48.2, 27.049, 18.493, 
  39002.223, "", 79.37, 5.72, 11.2, 33.7, "", 13.05, 84.63}, 
 {"JPN", "Asia", "Japan", "2020-06-28", 18390., 93., 971., 0., 145.403, 
  0.735, 7.677, 0., 451772., 5183., 3.572, 0.041, 5586., 0.044, 
  "people tested", 27.78, 1.26476458*^8, 347.778, 48.2, 27.049, 18.493, 
  39002.223, "", 79.37, 5.72, 11.2, 33.7, "", 13.05, 84.63}, 
 {"JPN", "Asia", "Japan", "2020-06-29", 18476., 86., 972., 1., 146.083, 0.68, 
  7.685, 0.008, 454609., 2837., 3.594, 0.022, 5237., 0.041, "people tested", 
  27.78, 1.26476458*^8, 347.778, 48.2, 27.049, 18.493, 39002.223, "", 79.37, 
  5.72, 11.2, 33.7, "", 13.05, 84.63}, {"JPN", "Asia", "Japan", "2020-06-30", 
  18593., 117., 972., 0., 147.008, 0.925, 7.685, 0., 461446., 6837., 3.648, 
  0.054, 5240., 0.041, "people tested", 27.78, 1.26476458*^8, 347.778, 48.2, 
  27.049, 18.493, 39002.223, "", 79.37, 5.72, 11.2, 33.7, "", 13.05, 84.63}, 
 {"JPN", "Asia", "Japan", "2020-07-01", 18723., 130., 974., 2., 148.035, 
  1.028, 7.701, 0.016, 467444., 5998., 3.696, 0.047, 5423., 0.043, 
  "people tested", 27.78, 1.26476458*^8, 347.778, 48.2, 27.049, 18.493, 
  39002.223, "", 79.37, 5.72, 11.2, 33.7, "", 13.05, 84.63}, 
 {"JPN", "Asia", "Japan", "2020-07-02", 18874., 151., 975., 1., 149.229, 
  1.194, 7.709, 0.008, 475308., 7864., 3.758, 0.062, 5688., 0.045, 
  "people tested", 27.78, 1.26476458*^8, 347.778, 48.2, 27.049, 18.493, 
  39002.223, "", 79.37, 5.72, 11.2, 33.7, "", 13.05, 84.63}, 
 {"JPN", "Asia", "Japan", "2020-07-03", 19068., 194., 976., 1., 150.763, 
  1.534, 7.717, 0.008, 481877., 6569., 3.81, 0.052, 5877., 0.046, 
  "people tested", 27.78, 1.26476458*^8, 347.778, 48.2, 27.049, 18.493, 
  39002.223, "", 79.37, 5.72, 11.2, 33.7, "", 13.05, 84.63}, 
 {"JPN", "Asia", "Japan", "2020-07-04", 19282., 214., 977., 1., 152.455, 
  1.692, 7.725, 0.008, 490287., 8410., 3.877, 0.066, 6243., 0.049, 
  "people tested", "", 1.26476458*^8, 347.778, 48.2, 27.049, 18.493, 
  39002.223, "", 79.37, 5.72, 11.2, 33.7, "", 13.05, 84.63}, 
 {"JPN", "Asia", "Japan", "2020-07-05", 19522., 240., 977., 0., 154.353, 
  1.898, 7.725, 0., 495164., 4877., 3.915, 0.039, 6199., 0.049, 
  "people tested", "", 1.26476458*^8, 347.778, 48.2, 27.049, 18.493, 
  39002.223, "", 79.37, 5.72, 11.2, 33.7, "", 13.05, 84.63}, 
 {"JPN", "Asia", "Japan", "2020-07-06", 19522., 0., 977., 0., 154.353, 0., 
  7.725, 0., 499898., 4734., 3.952, 0.037, 6470., 0.051, "people tested", "", 
  1.26476458*^8, 347.778, 48.2, 27.049, 18.493, 39002.223, "", 79.37, 5.72, 
  11.2, 33.7, "", 13.05, 84.63}, {"JPN", "Asia", "Japan", "2020-07-07", 
  19628., 106., 977., 0., 155.191, 0.838, 7.725, 0., "", "", "", "", "", "", 
  "", "", 1.26476458*^8, 347.778, 48.2, 27.049, 18.493, 39002.223, "", 79.37, 
  5.72, 11.2, 33.7, "", 13.05, 84.63}, {"JPN", "Asia", "Japan", "2020-07-08", 
  19981., 353., 978., 1., 157.982, 2.791, 7.733, 0.008, "", "", "", "", "", 
  "", "", "", 1.26476458*^8, 347.778, 48.2, 27.049, 18.493, 39002.223, "", 
  79.37, 5.72, 11.2, 33.7, "", 13.05, 84.63}, {"JEY", "Europe", "Jersey", 
  "2020-03-20", 5., 5., 0., 0., 49.469, 49.469, 0., 0., "", "", "", "", "", 
  "", "", "", 101073., "", "", "", "", "", "", "", "", "", "", "", "", ""}, 
 {"JEY", "Europe", "Jersey", "2020-03-21", 12., 7., 0., 0., 118.726, 69.257, 
  0., 0., "", "", "", "", "", "", "", "", 101073., "", "", "", "", "", "", 
  "", "", "", "", "", "", ""}, {"JEY", "Europe", "Jersey", "2020-03-22", 12., 
  0., 0., 0., 118.726, 0., 0., 0., "", "", "", "", "", "", "", "", 101073., 
  "", "", "", "", "", "", "", "", "", "", "", "", ""}, 
 {"JEY", "Europe", "Jersey", "2020-03-23", 15., 3., 0., 0., 148.408, 29.682, 
  0., 0., "", "", "", "", "", "", "", "", 101073., "", "", "", "", "", "", 
  "", "", "", "", "", "", ""}, {"JEY", "Europe", "Jersey", "2020-03-24", 18., 
  3., 0., 0., 178.089, 29.682, 0., 0., "", "", "", "", "", "", "", "", 
  101073., "", "", "", "", "", "", "", "", "", "", "", "", ""}, 
 {"JEY", "Europe", "Jersey", "2020-03-25", 18., 0., 0., 0., 178.089, 0., 0., 
  0., "", "", "", "", "", "", "", "", 101073., "", "", "", "", "", "", "", 
  "", "", "", "", "", ""}, {"JEY", "Europe", "Jersey", "2020-03-26", 18., 0., 
  0., 0., 178.089, 0., 0., 0., "", "", "", "", "", "", "", "", 101073., "", 
  "", "", "", "", "", "", "", "", "", "", "", ""}, 
 {"JEY", "Europe", "Jersey", "2020-03-27", 32., 14., 1., 1., 316.603, 
  138.514, 9.894, 9.894, "", "", "", "", "", "", "", "", 101073., "", "", "", 
  "", "", "", "", "", "", "", "", "", ""}, {"JEY", "Europe", "Jersey", 
  "2020-03-28", 52., 20., 1., 0., 514.48, 197.877, 9.894, 0., "", "", "", "", 
  "", "", "", "", 101073., "", "", "", "", "", "", "", "", "", "", "", "", 
  ""}, {"JEY", "Europe", "Jersey", "2020-03-29", 61., 9., 1., 0., 603.524, 
  89.045, 9.894, 0., "", "", "", "", "", "", "", "", 101073., "", "", "", "", 
  "", "", "", "", "", "", "", "", ""}, {"JEY", "Europe", "Jersey", 
  "2020-03-30", 63., 2., 2., 1., 623.312, 19.788, 19.788, 9.894, "", "", "", 
  "", "", "", "", "", 101073., "", "", "", "", "", "", "", "", "", "", "", 
  "", ""}, {"JEY", "Europe", "Jersey", "2020-03-31", 63., 0., 2., 0., 
  623.312, 0., 19.788, 0., "", "", "", "", "", "", "", "", 101073., "", "", 
  "", "", "", "", "", "", "", "", "", "", ""}, 
 {"JEY", "Europe", "Jersey", "2020-04-01", 81., 18., 2., 0., 801.401, 
  178.089, 19.788, 0., "", "", "", "", "", "", "", "", 101073., "", "", "", 
  "", "", "", "", "", "", "", "", "", ""}, {"JEY", "Europe", "Jersey", 
  "2020-04-02", 81., 0., 2., 0., 801.401, 0., 19.788, 0., "", "", "", "", "", 
  "", "", "", 101073., "", "", "", "", "", "", "", "", "", "", "", "", ""}, 
 {"JEY", "Europe", "Jersey", "2020-04-03", 81., 0., 2., 0., 801.401, 0., 
  19.788, 0., "", "", "", "", "", "", "", "", 101073., "", "", "", "", "", 
  "", "", "", "", "", "", "", ""}, {"JEY", "Europe", "Jersey", "2020-04-04", 
  118., 37., 2., 0., 1167.473, 366.072, 19.788, 0., "", "", "", "", "", "", 
  "", "", 101073., "", "", "", "", "", "", "", "", "", "", "", "", ""}, 
 {"JEY", "Europe", "Jersey", "2020-04-05", 123., 5., 3., 1., 1216.942, 
  49.469, 29.682, 9.894, "", "", "", "", "", "", "", "", 101073., "", "", "", 
  "", "", "", "", "", "", "", "", "", ""}, {"JEY", "Europe", "Jersey", 
  "2020-04-06", 155., 32., 3., 0., 1533.545, 316.603, 29.682, 0., "", "", "", 
  "", "", "", "", "", 101073., "", "", "", "", "", "", "", "", "", "", "", 
  "", ""}, {"JEY", "Europe", "Jersey", "2020-04-07", 169., 14., 3., 0., 
  1672.059, 138.514, 29.682, 0., "", "", "", "", "", "", "", "", 101073., "", 
  "", "", "", "", "", "", "", "", "", "", "", ""}, 
 {"JEY", "Europe", "Jersey", "2020-04-08", 170., 1., 3., 0., 1681.953, 9.894, 
  29.682, 0., "", "", "", "", "", "", "", "", 101073., "", "", "", "", "", 
  "", "", "", "", "", "", "", ""}, {"JEY", "Europe", "Jersey", "2020-04-09", 
  170., 0., 3., 0., 1681.953, 0., 29.682, 0., "", "", "", "", "", "", "", "", 
  101073., "", "", "", "", "", "", "", "", "", "", "", "", ""}, 
 {"JEY", "Europe", "Jersey", "2020-04-10", 183., 13., 3., 0., 1810.573, 
  128.62, 29.682, 0., "", "", "", "", "", "", "", "", 101073., "", "", "", 
  "", "", "", "", "", "", "", "", "", ""}, {"JEY", "Europe", "Jersey", 
  "2020-04-11", 198., 15., 4., 1., 1958.98, 148.408, 39.575, 9.894, "", "", 
  "", "", "", "", "", "", 101073., "", "", "", "", "", "", "", "", "", "", 
  "", "", ""}, {"JEY", "Europe", "Jersey", "2020-04-12", 198., 0., 4., 0., 
  1958.98, 0., 39.575, 0., "", "", "", "", "", "", "", "", 101073., "", "", 
  "", "", "", "", "", "", "", "", "", "", ""}, 
 {"JEY", "Europe", "Jersey", "2020-04-13", 213., 15., 4., 0., 2107.388, 
  148.408, 39.575, 0., "", "", "", "", "", "", "", "", 101073., "", "", "", 
  "", "", "", "", "", "", "", "", "", ""}, {"JEY", "Europe", "Jersey", 
  "2020-04-14", 217., 4., 4., 0., 2146.963, 39.575, 39.575, 0., "", "", "", 
  "", "", "", "", "", 101073., "", "", "", "", "", "", "", "", "", "", "", 
  "", ""}, {"JEY", "Europe", "Jersey", "2020-04-15", 217., 0., 4., 0., 
  2146.963, 0., 39.575, 0., "", "", "", "", "", "", "", "", 101073., "", "", 
  "", "", "", "", "", "", "", "", "", "", ""}, 
 {"JEY", "Europe", "Jersey", "2020-04-16", 217., 0., 6., 2., 2146.963, 0., 
  59.363, 19.788, "", "", "", "", "", "", "", "", 101073., "", "", "", "", 
  "", "", "", "", "", "", "", "", ""}, {"JEY", "Europe", "Jersey", 
  "2020-04-17", 223., 6., 10., 4., 2206.326, 59.363, 98.938, 39.575, "", "", 
  "", "", "", "", "", "", 101073., "", "", "", "", "", "", "", "", "", "", 
  "", "", ""}, {"JEY", "Europe", "Jersey", "2020-04-18", 224., 1., 11., 1., 
  2216.22, 9.894, 108.832, 9.894, "", "", "", "", "", "", "", "", 101073., 
  "", "", "", "", "", "", "", "", "", "", "", "", ""}, 
 {"JEY", "Europe", "Jersey", "2020-04-19", 245., 21., 12., 1., 2423.991, 
  207.771, 118.726, 9.894, "", "", "", "", "", "", "", "", 101073., "", "", 
  "", "", "", "", "", "", "", "", "", "", ""}, 
 {"JEY", "Europe", "Jersey", "2020-04-20", 249., 4., 12., 0., 2463.566, 
  39.575, 118.726, 0., "", "", "", "", "", "", "", "", 101073., "", "", "", 
  "", "", "", "", "", "", "", "", "", ""}, {"JEY", "Europe", "Jersey", 
  "2020-04-21", 249., 0., 14., 2., 2463.566, 0., 138.514, 19.788, "", "", "", 
  "", "", "", "", "", 101073., "", "", "", "", "", "", "", "", "", "", "", 
  "", ""}, {"JEY", "Europe", "Jersey", "2020-04-22", 255., 6., 14., 0., 
  2522.929, 59.363, 138.514, 0., "", "", "", "", "", "", "", "", 101073., "", 
  "", "", "", "", "", "", "", "", "", "", "", ""}, 
 {"JEY", "Europe", "Jersey", "2020-04-23", 255., 0., 18., 4., 2522.929, 0., 
  178.089, 39.575, "", "", "", "", "", "", "", "", 101073., "", "", "", "", 
  "", "", "", "", "", "", "", "", ""}, {"JEY", "Europe", "Jersey", 
  "2020-04-24", 276., 21., 19., 1., 2730.7, 207.771, 187.983, 9.894, "", "", 
  "", "", "", "", "", "", 101073., "", "", "", "", "", "", "", "", "", "", 
  "", "", ""}, {"JEY", "Europe", "Jersey", "2020-04-25", 278., 2., 19., 0., 
  2750.487, 19.788, 187.983, 0., "", "", "", "", "", "", "", "", 101073., "", 
  "", "", "", "", "", "", "", "", "", "", "", ""}, 
 {"JEY", "Europe", "Jersey", "2020-04-26", 280., 2., 19., 0., 2770.275, 
  19.788, 187.983, 0., "", "", "", "", "", "", "", "", 101073., "", "", "", 
  "", "", "", "", "", "", "", "", "", ""}, {"JEY", "Europe", "Jersey", 
  "2020-04-27", 281., 1., 19., 0., 2780.169, 9.894, 187.983, 0., "", "", "", 
  "", "", "", "", "", 101073., "", "", "", "", "", "", "", "", "", "", "", 
  "", ""}, {"JEY", "Europe", "Jersey", "2020-04-28", 283., 2., 19., 0., 
  2799.956, 19.788, 187.983, 0., "", "", "", "", "", "", "", "", 101073., "", 
  "", "", "", "", "", "", "", "", "", "", "", ""}, 
 {"JEY", "Europe", "Jersey", "2020-04-29", 284., 1., 20., 1., 2809.85, 9.894, 
  197.877, 9.894, "", "", "", "", "", "", "", "", 101073., "", "", "", "", 
  "", "", "", "", "", "", "", "", ""}, {"JEY", "Europe", "Jersey", 
  "2020-04-30", 286., 2., 21., 1., 2829.638, 19.788, 207.771, 9.894, "", "", 
  "", "", "", "", "", "", 101073., "", "", "", "", "", "", "", "", "", "", 
  "", "", ""}, {"JEY", "Europe", "Jersey", "2020-05-01", 286., 0., 23., 2., 
  2829.638, 0., 227.558, 19.788, "", "", "", "", "", "", "", "", 101073., "", 
  "", "", "", "", "", "", "", "", "", "", "", ""}, 
 {"JEY", "Europe", "Jersey", "2020-05-02", 286., 0., 24., 1., 2829.638, 0., 
  237.452, 9.894, "", "", "", "", "", "", "", "", 101073., "", "", "", "", 
  "", "", "", "", "", "", "", "", ""}, {"JEY", "Europe", "Jersey", 
  "2020-05-03", 291., 5., 24., 0., 2879.107, 49.469, 237.452, 0., "", "", "", 
  "", "", "", "", "", 101073., "", "", "", "", "", "", "", "", "", "", "", 
  "", ""}, {"JEY", "Europe", "Jersey", "2020-05-04", 292., 1., 24., 0., 
  2889.001, 9.894, 237.452, 0., "", "", "", "", "", "", "", "", 101073., "", 
  "", "", "", "", "", "", "", "", "", "", "", ""}, 
 {"JEY", "Europe", "Jersey", "2020-05-05", 293., 1., 24., 0., 2898.895, 
  9.894, 237.452, 0., "", "", "", "", "", "", "", "", 101073., "", "", "", 
  "", "", "", "", "", "", "", "", "", ""}, {"JEY", "Europe", "Jersey", 
  "2020-05-06", 293., 0., 24., 0., 2898.895, 0., 237.452, 0., "", "", "", "", 
  "", "", "", "", 101073., "", "", "", "", "", "", "", "", "", "", "", "", 
  ""}, {"JEY", "Europe", "Jersey", "2020-05-07", 293., 0., 25., 1., 2898.895, 
  0., 247.346, 9.894, "", "", "", "", "", "", "", "", 101073., "", "", "", 
  "", "", "", "", "", "", "", "", "", ""}, {"JEY", "Europe", "Jersey", 
  "2020-05-08", 293., 0., 25., 0., 2898.895, 0., 247.346, 0., "", "", "", "", 
  "", "", "", "", 101073., "", "", "", "", "", "", "", "", "", "", "", "", 
  ""}, {"JEY", "Europe", "Jersey", "2020-05-09", 293., 0., 25., 0., 2898.895, 
  0., 247.346, 0., "", "", "", "", "", "", "", "", 101073., "", "", "", "", 
  "", "", "", "", "", "", "", "", ""}, {"JEY", "Europe", "Jersey", 
  "2020-05-10", 293., 0., 25., 0., 2898.895, 0., 247.346, 0., "", "", "", "", 
  "", "", "", "", 101073., "", "", "", "", "", "", "", "", "", "", "", "", 
  ""}, {"JEY", "Europe", "Jersey", "2020-05-11", 294., 1., 25., 0., 2908.789, 
  9.894, 247.346, 0., "", "", "", "", "", "", "", "", 101073., "", "", "", 
  "", "", "", "", "", "", "", "", "", ""}, {"JEY", "Europe", "Jersey", 
  "2020-05-12", 294., 0., 25., 0., 2908.789, 0., 247.346, 0., "", "", "", "", 
  "", "", "", "", 101073., "", "", "", "", "", "", "", "", "", "", "", "", 
  ""}, {"JEY", "Europe", "Jersey", "2020-05-13", 295., 1., 26., 1., 2918.683, 
  9.894, 257.24, 9.894, "", "", "", "", "", "", "", "", 101073., "", "", "", 
  "", "", "", "", "", "", "", "", "", ""}, {"JEY", "Europe", "Jersey", 
  "2020-05-14", 296., 1., 27., 1., 2928.576, 9.894, 267.134, 9.894, "", "", 
  "", "", "", "", "", "", 101073., "", "", "", "", "", "", "", "", "", "", 
  "", "", ""}, {"JEY", "Europe", "Jersey", "2020-05-15", 297., 1., 27., 0., 
  2938.47, 9.894, 267.134, 0., "", "", "", "", "", "", "", "", 101073., "", 
  "", "", "", "", "", "", "", "", "", "", "", ""}, 
 {"JEY", "Europe", "Jersey", "2020-05-16", 297., 0., 27., 0., 2938.47, 0., 
  267.134, 0., "", "", "", "", "", "", "", "", 101073., "", "", "", "", "", 
  "", "", "", "", "", "", "", ""}, {"JEY", "Europe", "Jersey", "2020-05-17", 
  302., 5., 27., 0., 2987.939, 49.469, 267.134, 0., "", "", "", "", "", "", 
  "", "", 101073., "", "", "", "", "", "", "", "", "", "", "", "", ""}, 
 {"JEY", "Europe", "Jersey", "2020-05-18", 302., 0., 27., 0., 2987.939, 0., 
  267.134, 0., "", "", "", "", "", "", "", "", 101073., "", "", "", "", "", 
  "", "", "", "", "", "", "", ""}, {"JEY", "Europe", "Jersey", "2020-05-19", 
  303., 1., 27., 0., 2997.833, 9.894, 267.134, 0., "", "", "", "", "", "", 
  "", "", 101073., "", "", "", "", "", "", "", "", "", "", "", "", ""}, 
 {"JEY", "Europe", "Jersey", "2020-05-20", 303., 0., 28., 1., 2997.833, 0., 
  277.027, 9.894, "", "", "", "", "", "", "", "", 101073., "", "", "", "", 
  "", "", "", "", "", "", "", "", ""}, {"JEY", "Europe", "Jersey", 
  "2020-05-21", 306., 3., 29., 1., 3027.515, 29.682, 286.921, 9.894, "", "", 
  "", "", "", "", "", "", 101073., "", "", "", "", "", "", "", "", "", "", 
  "", "", ""}, {"JEY", "Europe", "Jersey", "2020-05-22", 306., 0., 29., 0., 
  3027.515, 0., 286.921, 0., "", "", "", "", "", "", "", "", 101073., "", "", 
  "", "", "", "", "", "", "", "", "", "", ""}, 
 {"JEY", "Europe", "Jersey", "2020-05-23", 306., 0., 29., 0., 3027.515, 0., 
  286.921, 0., "", "", "", "", "", "", "", "", 101073., "", "", "", "", "", 
  "", "", "", "", "", "", "", ""}, {"JEY", "Europe", "Jersey", "2020-05-24", 
  306., 0., 29., 0., 3027.515, 0., 286.921, 0., "", "", "", "", "", "", "", 
  "", 101073., "", "", "", "", "", "", "", "", "", "", "", "", ""}, 
 {"JEY", "Europe", "Jersey", "2020-05-25", 306., 0., 29., 0., 3027.515, 0., 
  286.921, 0., "", "", "", "", "", "", "", "", 101073., "", "", "", "", "", 
  "", "", "", "", "", "", "", ""}, {"JEY", "Europe", "Jersey", "2020-05-26", 
  307., 1., 29., 0., 3037.409, 9.894, 286.921, 0., "", "", "", "", "", "", 
  "", "", 101073., "", "", "", "", "", "", "", "", "", "", "", "", ""}, 
 {"JEY", "Europe", "Jersey", "2020-05-27", 307., 0., 29., 0., 3037.409, 0., 
  286.921, 0., "", "", "", "", "", "", "", "", 101073., "", "", "", "", "", 
  "", "", "", "", "", "", "", ""}, {"JEY", "Europe", "Jersey", "2020-05-28", 
  308., 1., 29., 0., 3047.302, 9.894, 286.921, 0., "", "", "", "", "", "", 
  "", "", 101073., "", "", "", "", "", "", "", "", "", "", "", "", ""}, 
 {"JEY", "Europe", "Jersey", "2020-05-29", 308., 0., 29., 0., 3047.302, 0., 
  286.921, 0., "", "", "", "", "", "", "", "", 101073., "", "", "", "", "", 
  "", "", "", "", "", "", "", ""}, {"JEY", "Europe", "Jersey", "2020-05-30", 
  308., 0., 29., 0., 3047.302, 0., 286.921, 0., "", "", "", "", "", "", "", 
  "", 101073., "", "", "", "", "", "", "", "", "", "", "", "", ""}, 
 {"JEY", "Europe", "Jersey", "2020-05-31", 308., 0., 29., 0., 3047.302, 0., 
  286.921, 0., "", "", "", "", "", "", "", "", 101073., "", "", "", "", "", 
  "", "", "", "", "", "", "", ""}, {"JEY", "Europe", "Jersey", "2020-06-01", 
  308., 0., 29., 0., 3047.302, 0., 286.921, 0., "", "", "", "", "", "", "", 
  "", 101073., "", "", "", "", "", "", "", "", "", "", "", "", ""}, 
 {"JEY", "Europe", "Jersey", "2020-06-02", 308., 0., 29., 0., 3047.302, 0., 
  286.921, 0., "", "", "", "", "", "", "", "", 101073., "", "", "", "", "", 
  "", "", "", "", "", "", "", ""}, {"JEY", "Europe", "Jersey", "2020-06-03", 
  308., 0., 30., 1., 3047.302, 0., 296.815, 9.894, "", "", "", "", "", "", 
  "", "", 101073., "", "", "", "", "", "", "", "", "", "", "", "", ""}, 
 {"JEY", "Europe", "Jersey", "2020-06-04", 309., 1., 30., 0., 3057.196, 
  9.894, 296.815, 0., "", "", "", "", "", "", "", "", 101073., "", "", "", 
  "", "", "", "", "", "", "", "", "", ""}, {"JEY", "Europe", "Jersey", 
  "2020-06-05", 309., 0., 30., 0., 3057.196, 0., 296.815, 0., "", "", "", "", 
  "", "", "", "", 101073., "", "", "", "", "", "", "", "", "", "", "", "", 
  ""}, {"JEY", "Europe", "Jersey", "2020-06-06", 309., 0., 30., 0., 3057.196, 
  0., 296.815, 0., "", "", "", "", "", "", "", "", 101073., "", "", "", "", 
  "", "", "", "", "", "", "", "", ""}, {"JEY", "Europe", "Jersey", 
  "2020-06-07", 311., 2., 30., 0., 3076.984, 19.788, 296.815, 0., "", "", "", 
  "", "", "", "", "", 101073., "", "", "", "", "", "", "", "", "", "", "", 
  "", ""}, {"JEY", "Europe", "Jersey", "2020-06-08", 311., 0., 30., 0., 
  3076.984, 0., 296.815, 0., "", "", "", "", "", "", "", "", 101073., "", "", 
  "", "", "", "", "", "", "", "", "", "", ""}, 
 {"JEY", "Europe", "Jersey", "2020-06-09", 312., 1., 30., 0., 3086.878, 
  9.894, 296.815, 0., "", "", "", "", "", "", "", "", 101073., "", "", "", 
  "", "", "", "", "", "", "", "", "", ""}, {"JEY", "Europe", "Jersey", 
  "2020-06-10", 313., 1., 30., 0., 3096.772, 9.894, 296.815, 0., "", "", "", 
  "", "", "", "", "", 101073., "", "", "", "", "", "", "", "", "", "", "", 
  "", ""}, {"JEY", "Europe", "Jersey", "2020-06-11", 313., 0., 30., 0., 
  3096.772, 0., 296.815, 0., "", "", "", "", "", "", "", "", 101073., "", "", 
  "", "", "", "", "", "", "", "", "", "", ""}, 
 {"JEY", "Europe", "Jersey", "2020-06-12", 313., 0., 30., 0., 3096.772, 0., 
  296.815, 0., "", "", "", "", "", "", "", "", 101073., "", "", "", "", "", 
  "", "", "", "", "", "", "", ""}, {"JEY", "Europe", "Jersey", "2020-06-13", 
  313., 0., 30., 0., 3096.772, 0., 296.815, 0., "", "", "", "", "", "", "", 
  "", 101073., "", "", "", "", "", "", "", "", "", "", "", "", ""}, 
 {"JEY", "Europe", "Jersey", "2020-06-14", 313., 0., 30., 0., 3096.772, 0., 
  296.815, 0., "", "", "", "", "", "", "", "", 101073., "", "", "", "", "", 
  "", "", "", "", "", "", "", ""}, {"JEY", "Europe", "Jersey", "2020-06-15", 
  313., 0., 30., 0., 3096.772, 0., 296.815, 0., "", "", "", "", "", "", "", 
  "", 101073., "", "", "", "", "", "", "", "", "", "", "", "", ""}, 
 {"JEY", "Europe", "Jersey", "2020-06-16", 316., 3., 30., 0., 3126.453, 
  29.682, 296.815, 0., "", "", "", "", "", "", "", "", 101073., "", "", "", 
  "", "", "", "", "", "", "", "", "", ""}, {"JEY", "Europe", "Jersey", 
  "2020-06-17", 316., 0., 30., 0., 3126.453, 0., 296.815, 0., "", "", "", "", 
  "", "", "", "", 101073., "", "", "", "", "", "", "", "", "", "", "", "", 
  ""}, {"JEY", "Europe", "Jersey", "2020-06-18", 318., 2., 30., 0., 3146.241, 
  19.788, 296.815, 0., "", "", "", "", "", "", "", "", 101073., "", "", "", 
  "", "", "", "", "", "", "", "", "", ""}, {"JEY", "Europe", "Jersey", 
  "2020-06-19", 318., 0., 30., 0., 3146.241, 0., 296.815, 0., "", "", "", "", 
  "", "", "", "", 101073., "", "", "", "", "", "", "", "", "", "", "", "", 
  ""}, {"JEY", "Europe", "Jersey", "2020-06-20", 318., 0., 31., 1., 3146.241, 
  0., 306.709, 9.894, "", "", "", "", "", "", "", "", 101073., "", "", "", 
  "", "", "", "", "", "", "", "", "", ""}, {"JEY", "Europe", "Jersey", 
  "2020-06-21", 318., 0., 31., 0., 3146.241, 0., 306.709, 0., "", "", "", "", 
  "", "", "", "", 101073., "", "", "", "", "", "", "", "", "", "", "", "", 
  ""}, {"JEY", "Europe", "Jersey", "2020-06-22", 318., 0., 31., 0., 3146.241, 
  0., 306.709, 0., "", "", "", "", "", "", "", "", 101073., "", "", "", "", 
  "", "", "", "", "", "", "", "", ""}, {"JEY", "Europe", "Jersey", 
  "2020-06-23", 318., 0., 31., 0., 3146.241, 0., 306.709, 0., "", "", "", "", 
  "", "", "", "", 101073., "", "", "", "", "", "", "", "", "", "", "", "", 
  ""}, {"JEY", "Europe", "Jersey", "2020-06-24", 318., 0., 31., 0., 3146.241, 
  0., 306.709, 0., "", "", "", "", "", "", "", "", 101073., "", "", "", "", 
  "", "", "", "", "", "", "", "", ""}, {"JEY", "Europe", "Jersey", 
  "2020-06-25", 319., 1., 31., 0., 3156.135, 9.894, 306.709, 0., "", "", "", 
  "", "", "", "", "", 101073., "", "", "", "", "", "", "", "", "", "", "", 
  "", ""}, {"JEY", "Europe", "Jersey", "2020-06-26", 319., 0., 31., 0., 
  3156.135, 0., 306.709, 0., "", "", "", "", "", "", "", "", 101073., "", "", 
  "", "", "", "", "", "", "", "", "", "", ""}, 
 {"JEY", "Europe", "Jersey", "2020-06-27", 319., 0., 31., 0., 3156.135, 0., 
  306.709, 0., "", "", "", "", "", "", "", "", 101073., "", "", "", "", "", 
  "", "", "", "", "", "", "", ""}, {"JEY", "Europe", "Jersey", "2020-06-28", 
  319., 0., 31., 0., 3156.135, 0., 306.709, 0., "", "", "", "", "", "", "", 
  "", 101073., "", "", "", "", "", "", "", "", "", "", "", "", ""}, 
 {"JEY", "Europe", "Jersey", "2020-06-29", 319., 0., 31., 0., 3156.135, 0., 
  306.709, 0., "", "", "", "", "", "", "", "", 101073., "", "", "", "", "", 
  "", "", "", "", "", "", "", ""}, {"JEY", "Europe", "Jersey", "2020-06-30", 
  319., 0., 31., 0., 3156.135, 0., 306.709, 0., "", "", "", "", "", "", "", 
  "", 101073., "", "", "", "", "", "", "", "", "", "", "", "", ""}, 
 {"JEY", "Europe", "Jersey", "2020-07-01", 319., 0., 31., 0., 3156.135, 0., 
  306.709, 0., "", "", "", "", "", "", "", "", 101073., "", "", "", "", "", 
  "", "", "", "", "", "", "", ""}, {"JEY", "Europe", "Jersey", "2020-07-02", 
  319., 0., 31., 0., 3156.135, 0., 306.709, 0., "", "", "", "", "", "", "", 
  "", 101073., "", "", "", "", "", "", "", "", "", "", "", "", ""}, 
 {"JEY", "Europe", "Jersey", "2020-07-03", 320., 1., 31., 0., 3166.029, 
  9.894, 306.709, 0., "", "", "", "", "", "", "", "", 101073., "", "", "", 
  "", "", "", "", "", "", "", "", "", ""}, {"JEY", "Europe", "Jersey", 
  "2020-07-04", 320., 0., 31., 0., 3166.029, 0., 306.709, 0., "", "", "", "", 
  "", "", "", "", 101073., "", "", "", "", "", "", "", "", "", "", "", "", 
  ""}, {"JEY", "Europe", "Jersey", "2020-07-05", 320., 0., 31., 0., 3166.029, 
  0., 306.709, 0., "", "", "", "", "", "", "", "", 101073., "", "", "", "", 
  "", "", "", "", "", "", "", "", ""}, {"JEY", "Europe", "Jersey", 
  "2020-07-06", 320., 0., 31., 0., 3166.029, 0., 306.709, 0., "", "", "", "", 
  "", "", "", "", 101073., "", "", "", "", "", "", "", "", "", "", "", "", 
  ""}, {"JEY", "Europe", "Jersey", "2020-07-07", 325., 5., 31., 0., 3215.498, 
  49.469, 306.709, 0., "", "", "", "", "", "", "", "", 101073., "", "", "", 
  "", "", "", "", "", "", "", "", "", ""}, {"JEY", "Europe", "Jersey", 
  "2020-07-08", 325., 0., 31., 0., 3215.498, 0., 306.709, 0., "", "", "", "", 
  "", "", "", "", 101073., "", "", "", "", "", "", "", "", "", "", "", "", 
  ""}, {"JOR", "Asia", "Jordan", "2020-03-03", 1., 1., 0., 0., 0.098, 0.098, 
  0., 0., "", "", "", "", "", "", "", 0., 1.020314*^7, 109.285, 23.2, 3.81, 
  2.361, 8337.49, 0.1, 208.257, 11.75, "", "", "", 1.4, 74.53}, 
 {"JOR", "Asia", "Jordan", "2020-03-08", 1., 0., 0., 0., 0.098, 0., 0., 0., 
  "", "", "", "", "", "", "", 11.11, 1.020314*^7, 109.285, 23.2, 3.81, 2.361, 
  8337.49, 0.1, 208.257, 11.75, "", "", "", 1.4, 74.53}, 
 {"JOR", "Asia", "Jordan", "2020-03-15", 1., 0., 0., 0., 0.098, 0., 0., 0., 
  "", "", "", "", "", "", "", 33.33, 1.020314*^7, 109.285, 23.2, 3.81, 2.361, 
  8337.49, 0.1, 208.257, 11.75, "", "", "", 1.4, 74.53}, 
 {"JOR", "Asia", "Jordan", "2020-03-16", 15., 14., 0., 0., 1.47, 1.372, 0., 
  0., "", "", "", "", "", "", "", 33.33, 1.020314*^7, 109.285, 23.2, 3.81, 
  2.361, 8337.49, 0.1, 208.257, 11.75, "", "", "", 1.4, 74.53}, 
 {"JOR", "Asia", "Jordan", "2020-03-17", 16., 1., 0., 0., 1.568, 0.098, 0., 
  0., "", "", "", "", "", "", "", 33.33, 1.020314*^7, 109.285, 23.2, 3.81, 
  2.361, 8337.49, 0.1, 208.257, 11.75, "", "", "", 1.4, 74.53}, 
 {"JOR", "Asia", "Jordan", "2020-03-18", 35., 19., 0., 0., 3.43, 1.862, 0., 
  0., "", "", "", "", "", "", "", 100., 1.020314*^7, 109.285, 23.2, 3.81, 
  2.361, 8337.49, 0.1, 208.257, 11.75, "", "", "", 1.4, 74.53}, 
 {"JOR", "Asia", "Jordan", "2020-03-19", 52., 17., 0., 0., 5.096, 1.666, 0., 
  0., "", "", "", "", "", "", "", 100., 1.020314*^7, 109.285, 23.2, 3.81, 
  2.361, 8337.49, 0.1, 208.257, 11.75, "", "", "", 1.4, 74.53}, 
 {"JOR", "Asia", "Jordan", "2020-03-20", 56., 4., 0., 0., 5.489, 0.392, 0., 
  0., "", "", "", "", "", "", "", 100., 1.020314*^7, 109.285, 23.2, 3.81, 
  2.361, 8337.49, 0.1, 208.257, 11.75, "", "", "", 1.4, 74.53}, 
 {"JOR", "Asia", "Jordan", "2020-03-21", 69., 13., 0., 0., 6.763, 1.274, 0., 
  0., "", "", "", "", "", "", "", 100., 1.020314*^7, 109.285, 23.2, 3.81, 
  2.361, 8337.49, 0.1, 208.257, 11.75, "", "", "", 1.4, 74.53}, 
 {"JOR", "Asia", "Jordan", "2020-03-22", 84., 15., 0., 0., 8.233, 1.47, 0., 
  0., "", "", "", "", "", "", "", 100., 1.020314*^7, 109.285, 23.2, 3.81, 
  2.361, 8337.49, 0.1, 208.257, 11.75, "", "", "", 1.4, 74.53}, 
 {"JOR", "Asia", "Jordan", "2020-03-23", 99., 15., 0., 0., 9.703, 1.47, 0., 
  0., "", "", "", "", "", "", "", 100., 1.020314*^7, 109.285, 23.2, 3.81, 
  2.361, 8337.49, 0.1, 208.257, 11.75, "", "", "", 1.4, 74.53}, 
 {"JOR", "Asia", "Jordan", "2020-03-24", 112., 13., 0., 0., 10.977, 1.274, 
  0., 0., "", "", "", "", "", "", "", 100., 1.020314*^7, 109.285, 23.2, 3.81, 
  2.361, 8337.49, 0.1, 208.257, 11.75, "", "", "", 1.4, 74.53}, 
 {"JOR", "Asia", "Jordan", "2020-03-25", 127., 15., 0., 0., 12.447, 1.47, 0., 
  0., "", "", "", "", "", "", "", 100., 1.020314*^7, 109.285, 23.2, 3.81, 
  2.361, 8337.49, 0.1, 208.257, 11.75, "", "", "", 1.4, 74.53}, 
 {"JOR", "Asia", "Jordan", "2020-03-26", 153., 26., 0., 0., 14.995, 2.548, 
  0., 0., "", "", "", "", "", "", "", 100., 1.020314*^7, 109.285, 23.2, 3.81, 
  2.361, 8337.49, 0.1, 208.257, 11.75, "", "", "", 1.4, 74.53}, 
 {"JOR", "Asia", "Jordan", "2020-03-27", 172., 19., 0., 0., 16.858, 1.862, 
  0., 0., "", "", "", "", "", "", "", 100., 1.020314*^7, 109.285, 23.2, 3.81, 
  2.361, 8337.49, 0.1, 208.257, 11.75, "", "", "", 1.4, 74.53}, 
 {"JOR", "Asia", "Jordan", "2020-03-28", 212., 40., 0., 0., 20.778, 3.92, 0., 
  0., "", "", "", "", "", "", "", 100., 1.020314*^7, 109.285, 23.2, 3.81, 
  2.361, 8337.49, 0.1, 208.257, 11.75, "", "", "", 1.4, 74.53}, 
 {"JOR", "Asia", "Jordan", "2020-03-29", 235., 23., 1., 1., 23.032, 2.254, 
  0.098, 0.098, "", "", "", "", "", "", "", 100., 1.020314*^7, 109.285, 23.2, 
  3.81, 2.361, 8337.49, 0.1, 208.257, 11.75, "", "", "", 1.4, 74.53}, 
 {"JOR", "Asia", "Jordan", "2020-03-30", 259., 24., 1., 0., 25.384, 2.352, 
  0.098, 0., "", "", "", "", "", "", "", 100., 1.020314*^7, 109.285, 23.2, 
  3.81, 2.361, 8337.49, 0.1, 208.257, 11.75, "", "", "", 1.4, 74.53}, 
 {"JOR", "Asia", "Jordan", "2020-03-31", 268., 9., 5., 4., 26.266, 0.882, 
  0.49, 0.392, "", "", "", "", "", "", "", 100., 1.020314*^7, 109.285, 23.2, 
  3.81, 2.361, 8337.49, 0.1, 208.257, 11.75, "", "", "", 1.4, 74.53}, 
 {"JOR", "Asia", "Jordan", "2020-04-01", 274., 6., 5., 0., 26.854, 0.588, 
  0.49, 0., "", "", "", "", "", "", "", 100., 1.020314*^7, 109.285, 23.2, 
  3.81, 2.361, 8337.49, 0.1, 208.257, 11.75, "", "", "", 1.4, 74.53}, 
 {"JOR", "Asia", "Jordan", "2020-04-02", 278., 4., 5., 0., 27.247, 0.392, 
  0.49, 0., "", "", "", "", "", "", "", 100., 1.020314*^7, 109.285, 23.2, 
  3.81, 2.361, 8337.49, 0.1, 208.257, 11.75, "", "", "", 1.4, 74.53}, 
 {"JOR", "Asia", "Jordan", "2020-04-03", 299., 21., 5., 0., 29.305, 2.058, 
  0.49, 0., "", "", "", "", "", "", "", 100., 1.020314*^7, 109.285, 23.2, 
  3.81, 2.361, 8337.49, 0.1, 208.257, 11.75, "", "", "", 1.4, 74.53}, 
 {"JOR", "Asia", "Jordan", "2020-04-04", 299., 0., 5., 0., 29.305, 0., 0.49, 
  0., "", "", "", "", "", "", "", 100., 1.020314*^7, 109.285, 23.2, 3.81, 
  2.361, 8337.49, 0.1, 208.257, 11.75, "", "", "", 1.4, 74.53}, 
 {"JOR", "Asia", "Jordan", "2020-04-05", 323., 24., 5., 0., 31.657, 2.352, 
  0.49, 0., "", "", "", "", "", "", "", 100., 1.020314*^7, 109.285, 23.2, 
  3.81, 2.361, 8337.49, 0.1, 208.257, 11.75, "", "", "", 1.4, 74.53}, 
 {"JOR", "Asia", "Jordan", "2020-04-06", 345., 22., 5., 0., 33.813, 2.156, 
  0.49, 0., "", "", "", "", "", "", "", 100., 1.020314*^7, 109.285, 23.2, 
  3.81, 2.361, 8337.49, 0.1, 208.257, 11.75, "", "", "", 1.4, 74.53}, 
 {"JOR", "Asia", "Jordan", "2020-04-07", 349., 4., 6., 1., 34.205, 0.392, 
  0.588, 0.098, "", "", "", "", "", "", "", 100., 1.020314*^7, 109.285, 23.2, 
  3.81, 2.361, 8337.49, 0.1, 208.257, 11.75, "", "", "", 1.4, 74.53}, 
 {"JOR", "Asia", "Jordan", "2020-04-08", 349., 0., 6., 0., 34.205, 0., 0.588, 
  0., "", "", "", "", "", "", "", 100., 1.020314*^7, 109.285, 23.2, 3.81, 
  2.361, 8337.49, 0.1, 208.257, 11.75, "", "", "", 1.4, 74.53}, 
 {"JOR", "Asia", "Jordan", "2020-04-09", 358., 9., 6., 0., 35.087, 0.882, 
  0.588, 0., "", "", "", "", "", "", "", 100., 1.020314*^7, 109.285, 23.2, 
  3.81, 2.361, 8337.49, 0.1, 208.257, 11.75, "", "", "", 1.4, 74.53}, 
 {"JOR", "Asia", "Jordan", "2020-04-10", 372., 14., 7., 1., 36.459, 1.372, 
  0.686, 0.098, "", "", "", "", "", "", "", 100., 1.020314*^7, 109.285, 23.2, 
  3.81, 2.361, 8337.49, 0.1, 208.257, 11.75, "", "", "", 1.4, 74.53}, 
 {"JOR", "Asia", "Jordan", "2020-04-11", 372., 0., 7., 0., 36.459, 0., 0.686, 
  0., "", "", "", "", "", "", "", 100., 1.020314*^7, 109.285, 23.2, 3.81, 
  2.361, 8337.49, 0.1, 208.257, 11.75, "", "", "", 1.4, 74.53}, 
 {"JOR", "Asia", "Jordan", "2020-04-12", 381., 9., 7., 0., 37.341, 0.882, 
  0.686, 0., "", "", "", "", "", "", "", 100., 1.020314*^7, 109.285, 23.2, 
  3.81, 2.361, 8337.49, 0.1, 208.257, 11.75, "", "", "", 1.4, 74.53}, 
 {"JOR", "Asia", "Jordan", "2020-04-13", 389., 8., 7., 0., 38.126, 0.784, 
  0.686, 0., "", "", "", "", "", "", "", 100., 1.020314*^7, 109.285, 23.2, 
  3.81, 2.361, 8337.49, 0.1, 208.257, 11.75, "", "", "", 1.4, 74.53}, 
 {"JOR", "Asia", "Jordan", "2020-04-14", 391., 2., 7., 0., 38.322, 0.196, 
  0.686, 0., "", "", "", "", "", "", "", 100., 1.020314*^7, 109.285, 23.2, 
  3.81, 2.361, 8337.49, 0.1, 208.257, 11.75, "", "", "", 1.4, 74.53}, 
 {"JOR", "Asia", "Jordan", "2020-04-15", 397., 6., 7., 0., 38.91, 0.588, 
  0.686, 0., "", "", "", "", "", "", "", 100., 1.020314*^7, 109.285, 23.2, 
  3.81, 2.361, 8337.49, 0.1, 208.257, 11.75, "", "", "", 1.4, 74.53}, 
 {"JOR", "Asia", "Jordan", "2020-04-16", 401., 4., 7., 0., 39.302, 0.392, 
  0.686, 0., "", "", "", "", "", "", "", 100., 1.020314*^7, 109.285, 23.2, 
  3.81, 2.361, 8337.49, 0.1, 208.257, 11.75, "", "", "", 1.4, 74.53}, 
 {"JOR", "Asia", "Jordan", "2020-04-17", 402., 1., 7., 0., 39.4, 0.098, 
  0.686, 0., "", "", "", "", "", "", "", 100., 1.020314*^7, 109.285, 23.2, 
  3.81, 2.361, 8337.49, 0.1, 208.257, 11.75, "", "", "", 1.4, 74.53}, 
 {"JOR", "Asia", "Jordan", "2020-04-18", 407., 5., 7., 0., 39.89, 0.49, 
  0.686, 0., "", "", "", "", "", "", "", 100., 1.020314*^7, 109.285, 23.2, 
  3.81, 2.361, 8337.49, 0.1, 208.257, 11.75, "", "", "", 1.4, 74.53}, 
 {"JOR", "Asia", "Jordan", "2020-04-19", 413., 6., 7., 0., 40.478, 0.588, 
  0.686, 0., "", "", "", "", "", "", "", 100., 1.020314*^7, 109.285, 23.2, 
  3.81, 2.361, 8337.49, 0.1, 208.257, 11.75, "", "", "", 1.4, 74.53}, 
 {"JOR", "Asia", "Jordan", "2020-04-20", 417., 4., 7., 0., 40.87, 0.392, 
  0.686, 0., "", "", "", "", "", "", "", 100., 1.020314*^7, 109.285, 23.2, 
  3.81, 2.361, 8337.49, 0.1, 208.257, 11.75, "", "", "", 1.4, 74.53}, 
 {"JOR", "Asia", "Jordan", "2020-04-21", 425., 8., 7., 0., 41.654, 0.784, 
  0.686, 0., "", "", "", "", "", "", "", 96.3, 1.020314*^7, 109.285, 23.2, 
  3.81, 2.361, 8337.49, 0.1, 208.257, 11.75, "", "", "", 1.4, 74.53}, 
 {"JOR", "Asia", "Jordan", "2020-04-22", 425., 0., 7., 0., 41.654, 0., 0.686, 
  0., "", "", "", "", "", "", "", 96.3, 1.020314*^7, 109.285, 23.2, 3.81, 
  2.361, 8337.49, 0.1, 208.257, 11.75, "", "", "", 1.4, 74.53}, 
 {"JOR", "Asia", "Jordan", "2020-04-23", 428., 3., 7., 0., 41.948, 0.294, 
  0.686, 0., "", "", "", "", "", "", "", 96.3, 1.020314*^7, 109.285, 23.2, 
  3.81, 2.361, 8337.49, 0.1, 208.257, 11.75, "", "", "", 1.4, 74.53}, 
 {"JOR", "Asia", "Jordan", "2020-04-24", 437., 9., 7., 0., 42.83, 0.882, 
  0.686, 0., "", "", "", "", "", "", "", 96.3, 1.020314*^7, 109.285, 23.2, 
  3.81, 2.361, 8337.49, 0.1, 208.257, 11.75, "", "", "", 1.4, 74.53}, 
 {"JOR", "Asia", "Jordan", "2020-04-25", 441., 4., 7., 0., 43.222, 0.392, 
  0.686, 0., "", "", "", "", "", "", "", 96.3, 1.020314*^7, 109.285, 23.2, 
  3.81, 2.361, 8337.49, 0.1, 208.257, 11.75, "", "", "", 1.4, 74.53}, 
 {"JOR", "Asia", "Jordan", "2020-04-26", 444., 3., 7., 0., 43.516, 0.294, 
  0.686, 0., "", "", "", "", "", "", "", 96.3, 1.020314*^7, 109.285, 23.2, 
  3.81, 2.361, 8337.49, 0.1, 208.257, 11.75, "", "", "", 1.4, 74.53}, 
 {"JOR", "Asia", "Jordan", "2020-04-27", 447., 3., 7., 0., 43.81, 0.294, 
  0.686, 0., "", "", "", "", "", "", "", 89.81, 1.020314*^7, 109.285, 23.2, 
  3.81, 2.361, 8337.49, 0.1, 208.257, 11.75, "", "", "", 1.4, 74.53}, 
 {"JOR", "Asia", "Jordan", "2020-04-28", 449., 2., 7., 0., 44.006, 0.196, 
  0.686, 0., "", "", "", "", "", "", "", 89.81, 1.020314*^7, 109.285, 23.2, 
  3.81, 2.361, 8337.49, 0.1, 208.257, 11.75, "", "", "", 1.4, 74.53}, 
 {"JOR", "Asia", "Jordan", "2020-04-29", 449., 0., 8., 1., 44.006, 0., 0.784, 
  0.098, "", "", "", "", "", "", "", 89.81, 1.020314*^7, 109.285, 23.2, 3.81, 
  2.361, 8337.49, 0.1, 208.257, 11.75, "", "", "", 1.4, 74.53}, 
 {"JOR", "Asia", "Jordan", "2020-04-30", 451., 2., 8., 0., 44.202, 0.196, 
  0.784, 0., "", "", "", "", "", "", "", 89.81, 1.020314*^7, 109.285, 23.2, 
  3.81, 2.361, 8337.49, 0.1, 208.257, 11.75, "", "", "", 1.4, 74.53}, 
 {"JOR", "Asia", "Jordan", "2020-05-01", 453., 2., 8., 0., 44.398, 0.196, 
  0.784, 0., "", "", "", "", "", "", "", 89.81, 1.020314*^7, 109.285, 23.2, 
  3.81, 2.361, 8337.49, 0.1, 208.257, 11.75, "", "", "", 1.4, 74.53}, 
 {"JOR", "Asia", "Jordan", "2020-05-02", 459., 6., 8., 0., 44.986, 0.588, 
  0.784, 0., "", "", "", "", "", "", "", 89.81, 1.020314*^7, 109.285, 23.2, 
  3.81, 2.361, 8337.49, 0.1, 208.257, 11.75, "", "", "", 1.4, 74.53}, 
 {"JOR", "Asia", "Jordan", "2020-05-03", 460., 1., 9., 1., 45.084, 0.098, 
  0.882, 0.098, "", "", "", "", "", "", "", 89.81, 1.020314*^7, 109.285, 
  23.2, 3.81, 2.361, 8337.49, 0.1, 208.257, 11.75, "", "", "", 1.4, 74.53}, 
 {"JOR", "Asia", "Jordan", "2020-05-04", 461., 1., 9., 0., 45.182, 0.098, 
  0.882, 0., "", "", "", "", "", "", "", 87.04, 1.020314*^7, 109.285, 23.2, 
  3.81, 2.361, 8337.49, 0.1, 208.257, 11.75, "", "", "", 1.4, 74.53}, 
 {"JOR", "Asia", "Jordan", "2020-05-05", 465., 4., 9., 0., 45.574, 0.392, 
  0.882, 0., "", "", "", "", "", "", "", 87.04, 1.020314*^7, 109.285, 23.2, 
  3.81, 2.361, 8337.49, 0.1, 208.257, 11.75, "", "", "", 1.4, 74.53}, 
 {"JOR", "Asia", "Jordan", "2020-05-06", 471., 6., 9., 0., 46.162, 0.588, 
  0.882, 0., "", "", "", "", "", "", "", 87.04, 1.020314*^7, 109.285, 23.2, 
  3.81, 2.361, 8337.49, 0.1, 208.257, 11.75, "", "", "", 1.4, 74.53}, 
 {"JOR", "Asia", "Jordan", "2020-05-07", 473., 2., 9., 0., 46.358, 0.196, 
  0.882, 0., "", "", "", "", "", "", "", 87.04, 1.020314*^7, 109.285, 23.2, 
  3.81, 2.361, 8337.49, 0.1, 208.257, 11.75, "", "", "", 1.4, 74.53}, 
 {"JOR", "Asia", "Jordan", "2020-05-08", 494., 21., 9., 0., 48.416, 2.058, 
  0.882, 0., "", "", "", "", "", "", "", 87.04, 1.020314*^7, 109.285, 23.2, 
  3.81, 2.361, 8337.49, 0.1, 208.257, 11.75, "", "", "", 1.4, 74.53}, 
 {"JOR", "Asia", "Jordan", "2020-05-09", 508., 14., 9., 0., 49.789, 1.372, 
  0.882, 0., "", "", "", "", "", "", "", 87.04, 1.020314*^7, 109.285, 23.2, 
  3.81, 2.361, 8337.49, 0.1, 208.257, 11.75, "", "", "", 1.4, 74.53}, 
 {"JOR", "Asia", "Jordan", "2020-05-10", 522., 14., 9., 0., 51.161, 1.372, 
  0.882, 0., "", "", "", "", "", "", "", 87.04, 1.020314*^7, 109.285, 23.2, 
  3.81, 2.361, 8337.49, 0.1, 208.257, 11.75, "", "", "", 1.4, 74.53}, 
 {"JOR", "Asia", "Jordan", "2020-05-11", 540., 18., 9., 0., 52.925, 1.764, 
  0.882, 0., "", "", "", "", "", "", "", 87.04, 1.020314*^7, 109.285, 23.2, 
  3.81, 2.361, 8337.49, 0.1, 208.257, 11.75, "", "", "", 1.4, 74.53}, 
 {"JOR", "Asia", "Jordan", "2020-05-12", 562., 22., 9., 0., 55.081, 2.156, 
  0.882, 0., "", "", "", "", "", "", "", 77.78, 1.020314*^7, 109.285, 23.2, 
  3.81, 2.361, 8337.49, 0.1, 208.257, 11.75, "", "", "", 1.4, 74.53}, 
 {"JOR", "Asia", "Jordan", "2020-05-13", 576., 14., 9., 0., 56.453, 1.372, 
  0.882, 0., "", "", "", "", "", "", "", 77.78, 1.020314*^7, 109.285, 23.2, 
  3.81, 2.361, 8337.49, 0.1, 208.257, 11.75, "", "", "", 1.4, 74.53}, 
 {"JOR", "Asia", "Jordan", "2020-05-14", 582., 6., 9., 0., 57.041, 0.588, 
  0.882, 0., "", "", "", "", "", "", "", 77.78, 1.020314*^7, 109.285, 23.2, 
  3.81, 2.361, 8337.49, 0.1, 208.257, 11.75, "", "", "", 1.4, 74.53}, 
 {"JOR", "Asia", "Jordan", "2020-05-15", 586., 4., 9., 0., 57.433, 0.392, 
  0.882, 0., "", "", "", "", "", "", "", 77.78, 1.020314*^7, 109.285, 23.2, 
  3.81, 2.361, 8337.49, 0.1, 208.257, 11.75, "", "", "", 1.4, 74.53}, 
 {"JOR", "Asia", "Jordan", "2020-05-16", 596., 10., 9., 0., 58.413, 0.98, 
  0.882, 0., "", "", "", "", "", "", "", 77.78, 1.020314*^7, 109.285, 23.2, 
  3.81, 2.361, 8337.49, 0.1, 208.257, 11.75, "", "", "", 1.4, 74.53}, 
 {"JOR", "Asia", "Jordan", "2020-05-17", 607., 11., 9., 0., 59.491, 1.078, 
  0.882, 0., "", "", "", "", "", "", "", 77.78, 1.020314*^7, 109.285, 23.2, 
  3.81, 2.361, 8337.49, 0.1, 208.257, 11.75, "", "", "", 1.4, 74.53}, 
 {"JOR", "Asia", "Jordan", "2020-05-18", 613., 6., 9., 0., 60.08, 0.588, 
  0.882, 0., "", "", "", "", "", "", "", 77.78, 1.020314*^7, 109.285, 23.2, 
  3.81, 2.361, 8337.49, 0.1, 208.257, 11.75, "", "", "", 1.4, 74.53}, 
 {"JOR", "Asia", "Jordan", "2020-05-19", 629., 16., 9., 0., 61.648, 1.568, 
  0.882, 0., "", "", "", "", "", "", "", 77.78, 1.020314*^7, 109.285, 23.2, 
  3.81, 2.361, 8337.49, 0.1, 208.257, 11.75, "", "", "", 1.4, 74.53}, 
 {"JOR", "Asia", "Jordan", "2020-05-20", 649., 20., 9., 0., 63.608, 1.96, 
  0.882, 0., "", "", "", "", "", "", "", 77.78, 1.020314*^7, 109.285, 23.2, 
  3.81, 2.361, 8337.49, 0.1, 208.257, 11.75, "", "", "", 1.4, 74.53}, 
 {"JOR", "Asia", "Jordan", "2020-05-21", 672., 23., 9., 0., 65.862, 2.254, 
  0.882, 0., "", "", "", "", "", "", "", 77.78, 1.020314*^7, 109.285, 23.2, 
  3.81, 2.361, 8337.49, 0.1, 208.257, 11.75, "", "", "", 1.4, 74.53}, 
 {"JOR", "Asia", "Jordan", "2020-05-22", 684., 12., 9., 0., 67.038, 1.176, 
  0.882, 0., "", "", "", "", "", "", "", 77.78, 1.020314*^7, 109.285, 23.2, 
  3.81, 2.361, 8337.49, 0.1, 208.257, 11.75, "", "", "", 1.4, 74.53}, 
 {"JOR", "Asia", "Jordan", "2020-05-23", 700., 16., 9., 0., 68.606, 1.568, 
  0.882, 0., "", "", "", "", "", "", "", 77.78, 1.020314*^7, 109.285, 23.2, 
  3.81, 2.361, 8337.49, 0.1, 208.257, 11.75, "", "", "", 1.4, 74.53}, 
 {"JOR", "Asia", "Jordan", "2020-05-24", 704., 4., 9., 0., 68.998, 0.392, 
  0.882, 0., "", "", "", "", "", "", "", 77.78, 1.020314*^7, 109.285, 23.2, 
  3.81, 2.361, 8337.49, 0.1, 208.257, 11.75, "", "", "", 1.4, 74.53}, 
 {"JOR", "Asia", "Jordan", "2020-05-25", 708., 4., 9., 0., 69.39, 0.392, 
  0.882, 0., "", "", "", "", "", "", "", 77.78, 1.020314*^7, 109.285, 23.2, 
  3.81, 2.361, 8337.49, 0.1, 208.257, 11.75, "", "", "", 1.4, 74.53}, 
 {"JOR", "Asia", "Jordan", "2020-05-26", 711., 3., 9., 0., 69.684, 0.294, 
  0.882, 0., "", "", "", "", "", "", "", 77.78, 1.020314*^7, 109.285, 23.2, 
  3.81, 2.361, 8337.49, 0.1, 208.257, 11.75, "", "", "", 1.4, 74.53}, 
 {"JOR", "Asia", "Jordan", "2020-05-27", 718., 7., 9., 0., 70.37, 0.686, 
  0.882, 0., "", "", "", "", "", "", "", 77.78, 1.020314*^7, 109.285, 23.2, 
  3.81, 2.361, 8337.49, 0.1, 208.257, 11.75, "", "", "", 1.4, 74.53}, 
 {"JOR", "Asia", "Jordan", "2020-05-28", 720., 2., 9., 0., 70.567, 0.196, 
  0.882, 0., "", "", "", "", "", "", "", 77.78, 1.020314*^7, 109.285, 23.2, 
  3.81, 2.361, 8337.49, 0.1, 208.257, 11.75, "", "", "", 1.4, 74.53}, 
 {"JOR", "Asia", "Jordan", "2020-05-29", 728., 8., 9., 0., 71.351, 0.784, 
  0.882, 0., "", "", "", "", "", "", "", 77.78, 1.020314*^7, 109.285, 23.2, 
  3.81, 2.361, 8337.49, 0.1, 208.257, 11.75, "", "", "", 1.4, 74.53}, 
 {"JOR", "Asia", "Jordan", "2020-05-30", 730., 2., 9., 0., 71.547, 0.196, 
  0.882, 0., "", "", "", "", "", "", "", 77.78, 1.020314*^7, 109.285, 23.2, 
  3.81, 2.361, 8337.49, 0.1, 208.257, 11.75, "", "", "", 1.4, 74.53}, 
 {"JOR", "Asia", "Jordan", "2020-05-31", 734., 4., 9., 0., 71.939, 0.392, 
  0.882, 0., "", "", "", "", "", "", "", 77.78, 1.020314*^7, 109.285, 23.2, 
  3.81, 2.361, 8337.49, 0.1, 208.257, 11.75, "", "", "", 1.4, 74.53}, 
 {"JOR", "Asia", "Jordan", "2020-06-01", 739., 5., 9., 0., 72.429, 0.49, 
  0.882, 0., "", "", "", "", "", "", "", 77.78, 1.020314*^7, 109.285, 23.2, 
  3.81, 2.361, 8337.49, 0.1, 208.257, 11.75, "", "", "", 1.4, 74.53}, 
 {"JOR", "Asia", "Jordan", "2020-06-02", 746., 7., 9., 0., 73.115, 0.686, 
  0.882, 0., "", "", "", "", "", "", "", 77.78, 1.020314*^7, 109.285, 23.2, 
  3.81, 2.361, 8337.49, 0.1, 208.257, 11.75, "", "", "", 1.4, 74.53}, 
 {"JOR", "Asia", "Jordan", "2020-06-03", 755., 9., 9., 0., 73.997, 0.882, 
  0.882, 0., "", "", "", "", "", "", "", 77.78, 1.020314*^7, 109.285, 23.2, 
  3.81, 2.361, 8337.49, 0.1, 208.257, 11.75, "", "", "", 1.4, 74.53}, 
 {"JOR", "Asia", "Jordan", "2020-06-04", 757., 2., 9., 0., 74.193, 0.196, 
  0.882, 0., "", "", "", "", "", "", "", 77.78, 1.020314*^7, 109.285, 23.2, 
  3.81, 2.361, 8337.49, 0.1, 208.257, 11.75, "", "", "", 1.4, 74.53}, 
 {"JOR", "Asia", "Jordan", "2020-06-05", 765., 8., 9., 0., 74.977, 0.784, 
  0.882, 0., "", "", "", "", "", "", "", 77.78, 1.020314*^7, 109.285, 23.2, 
  3.81, 2.361, 8337.49, 0.1, 208.257, 11.75, "", "", "", 1.4, 74.53}, 
 {"JOR", "Asia", "Jordan", "2020-06-06", 784., 19., 9., 0., 76.839, 1.862, 
  0.882, 0., "", "", "", "", "", "", "", 55.56, 1.020314*^7, 109.285, 23.2, 
  3.81, 2.361, 8337.49, 0.1, 208.257, 11.75, "", "", "", 1.4, 74.53}, 
 {"JOR", "Asia", "Jordan", "2020-06-07", 795., 11., 9., 0., 77.917, 1.078, 
  0.882, 0., "", "", "", "", "", "", "", 55.56, 1.020314*^7, 109.285, 23.2, 
  3.81, 2.361, 8337.49, 0.1, 208.257, 11.75, "", "", "", 1.4, 74.53}, 
 {"JOR", "Asia", "Jordan", "2020-06-08", 808., 13., 9., 0., 79.191, 1.274, 
  0.882, 0., "", "", "", "", "", "", "", 48.15, 1.020314*^7, 109.285, 23.2, 
  3.81, 2.361, 8337.49, 0.1, 208.257, 11.75, "", "", "", 1.4, 74.53}, 
 {"JOR", "Asia", "Jordan", "2020-06-09", 831., 23., 9., 0., 81.446, 2.254, 
  0.882, 0., "", "", "", "", "", "", "", 48.15, 1.020314*^7, 109.285, 23.2, 
  3.81, 2.361, 8337.49, 0.1, 208.257, 11.75, "", "", "", 1.4, 74.53}, 
 {"JOR", "Asia", "Jordan", "2020-06-10", 845., 14., 9., 0., 82.818, 1.372, 
  0.882, 0., "", "", "", "", "", "", "", 48.15, 1.020314*^7, 109.285, 23.2, 
  3.81, 2.361, 8337.49, 0.1, 208.257, 11.75, "", "", "", 1.4, 74.53}, 
 {"JOR", "Asia", "Jordan", "2020-06-11", 863., 18., 9., 0., 84.582, 1.764, 
  0.882, 0., "", "", "", "", "", "", "", 48.15, 1.020314*^7, 109.285, 23.2, 
  3.81, 2.361, 8337.49, 0.1, 208.257, 11.75, "", "", "", 1.4, 74.53}, 
 {"JOR", "Asia", "Jordan", "2020-06-12", 890., 27., 9., 0., 87.228, 2.646, 
  0.882, 0., "", "", "", "", "", "", "", 48.15, 1.020314*^7, 109.285, 23.2, 
  3.81, 2.361, 8337.49, 0.1, 208.257, 11.75, "", "", "", 1.4, 74.53}, 
 {"JOR", "Asia", "Jordan", "2020-06-13", 915., 25., 9., 0., 89.678, 2.45, 
  0.882, 0., "", "", "", "", "", "", "", 48.15, 1.020314*^7, 109.285, 23.2, 
  3.81, 2.361, 8337.49, 0.1, 208.257, 11.75, "", "", "", 1.4, 74.53}, 
 {"JOR", "Asia", "Jordan", "2020-06-14", 953., 38., 9., 0., 93.403, 3.724, 
  0.882, 0., "", "", "", "", "", "", "", 48.15, 1.020314*^7, 109.285, 23.2, 
  3.81, 2.361, 8337.49, 0.1, 208.257, 11.75, "", "", "", 1.4, 74.53}, 
 {"JOR", "Asia", "Jordan", "2020-06-15", 961., 8., 9., 0., 94.187, 0.784, 
  0.882, 0., "", "", "", "", "", "", "", 48.15, 1.020314*^7, 109.285, 23.2, 
  3.81, 2.361, 8337.49, 0.1, 208.257, 11.75, "", "", "", 1.4, 74.53}, 
 {"JOR", "Asia", "Jordan", "2020-06-16", 979., 18., 9., 0., 95.951, 1.764, 
  0.882, 0., "", "", "", "", "", "", "", 48.15, 1.020314*^7, 109.285, 23.2, 
  3.81, 2.361, 8337.49, 0.1, 208.257, 11.75, "", "", "", 1.4, 74.53}, 
 {"JOR", "Asia", "Jordan", "2020-06-17", 981., 2., 9., 0., 96.147, 0.196, 
  0.882, 0., "", "", "", "", "", "", "", 48.15, 1.020314*^7, 109.285, 23.2, 
  3.81, 2.361, 8337.49, 0.1, 208.257, 11.75, "", "", "", 1.4, 74.53}, 
 {"JOR", "Asia", "Jordan", "2020-06-18", 987., 6., 9., 0., 96.735, 0.588, 
  0.882, 0., "", "", "", "", "", "", "", 48.15, 1.020314*^7, 109.285, 23.2, 
  3.81, 2.361, 8337.49, 0.1, 208.257, 11.75, "", "", "", 1.4, 74.53}, 
 {"JOR", "Asia", "Jordan", "2020-06-19", 1001., 14., 9., 0., 98.107, 1.372, 
  0.882, 0., "", "", "", "", "", "", "", 48.15, 1.020314*^7, 109.285, 23.2, 
  3.81, 2.361, 8337.49, 0.1, 208.257, 11.75, "", "", "", 1.4, 74.53}, 
 {"JOR", "Asia", "Jordan", "2020-06-20", 1008., 7., 9., 0., 98.793, 0.686, 
  0.882, 0., "", "", "", "", "", "", "", 48.15, 1.020314*^7, 109.285, 23.2, 
  3.81, 2.361, 8337.49, 0.1, 208.257, 11.75, "", "", "", 1.4, 74.53}, 
 {"JOR", "Asia", "Jordan", "2020-06-21", 1015., 7., 9., 0., 99.479, 0.686, 
  0.882, 0., "", "", "", "", "", "", "", 48.15, 1.020314*^7, 109.285, 23.2, 
  3.81, 2.361, 8337.49, 0.1, 208.257, 11.75, "", "", "", 1.4, 74.53}, 
 {"JOR", "Asia", "Jordan", "2020-06-22", 1033., 18., 9., 0., 101.243, 1.764, 
  0.882, 0., "", "", "", "", "", "", "", 48.15, 1.020314*^7, 109.285, 23.2, 
  3.81, 2.361, 8337.49, 0.1, 208.257, 11.75, "", "", "", 1.4, 74.53}, 
 {"JOR", "Asia", "Jordan", "2020-06-23", 1042., 9., 9., 0., 102.125, 0.882, 
  0.882, 0., "", "", "", "", "", "", "", 48.15, 1.020314*^7, 109.285, 23.2, 
  3.81, 2.361, 8337.49, 0.1, 208.257, 11.75, "", "", "", 1.4, 74.53}, 
 {"JOR", "Asia", "Jordan", "2020-06-24", 1047., 5., 9., 0., 102.615, 0.49, 
  0.882, 0., "", "", "", "", "", "", "", 48.15, 1.020314*^7, 109.285, 23.2, 
  3.81, 2.361, 8337.49, 0.1, 208.257, 11.75, "", "", "", 1.4, 74.53}, 
 {"JOR", "Asia", "Jordan", "2020-06-25", 1071., 24., 9., 0., 104.968, 2.352, 
  0.882, 0., "", "", "", "", "", "", "", 48.15, 1.020314*^7, 109.285, 23.2, 
  3.81, 2.361, 8337.49, 0.1, 208.257, 11.75, "", "", "", 1.4, 74.53}, 
 {"JOR", "Asia", "Jordan", "2020-06-26", 1086., 15., 9., 0., 106.438, 1.47, 
  0.882, 0., "", "", "", "", "", "", "", 48.15, 1.020314*^7, 109.285, 23.2, 
  3.81, 2.361, 8337.49, 0.1, 208.257, 11.75, "", "", "", 1.4, 74.53}, 
 {"JOR", "Asia", "Jordan", "2020-06-27", 1104., 18., 9., 0., 108.202, 1.764, 
  0.882, 0., "", "", "", "", "", "", "", 48.15, 1.020314*^7, 109.285, 23.2, 
  3.81, 2.361, 8337.49, 0.1, 208.257, 11.75, "", "", "", 1.4, 74.53}, 
 {"JOR", "Asia", "Jordan", "2020-06-28", 1111., 7., 9., 0., 108.888, 0.686, 
  0.882, 0., "", "", "", "", "", "", "", 48.15, 1.020314*^7, 109.285, 23.2, 
  3.81, 2.361, 8337.49, 0.1, 208.257, 11.75, "", "", "", 1.4, 74.53}, 
 {"JOR", "Asia", "Jordan", "2020-06-29", 1121., 10., 9., 0., 109.868, 0.98, 
  0.882, 0., "", "", "", "", "", "", "", 48.15, 1.020314*^7, 109.285, 23.2, 
  3.81, 2.361, 8337.49, 0.1, 208.257, 11.75, "", "", "", 1.4, 74.53}, 
 {"JOR", "Asia", "Jordan", "2020-06-30", 1128., 7., 9., 0., 110.554, 0.686, 
  0.882, 0., "", "", "", "", "", "", "", "", 1.020314*^7, 109.285, 23.2, 
  3.81, 2.361, 8337.49, 0.1, 208.257, 11.75, "", "", "", 1.4, 74.53}, 
 {"JOR", "Asia", "Jordan", "2020-07-01", 1132., 4., 9., 0., 110.946, 0.392, 
  0.882, 0., "", "", "", "", "", "", "", "", 1.020314*^7, 109.285, 23.2, 
  3.81, 2.361, 8337.49, 0.1, 208.257, 11.75, "", "", "", 1.4, 74.53}, 
 {"JOR", "Asia", "Jordan", "2020-07-02", 1133., 1., 9., 0., 111.044, 0.098, 
  0.882, 0., "", "", "", "", "", "", "", "", 1.020314*^7, 109.285, 23.2, 
  3.81, 2.361, 8337.49, 0.1, 208.257, 11.75, "", "", "", 1.4, 74.53}, 
 {"JOR", "Asia", "Jordan", "2020-07-03", 1136., 3., 9., 0., 111.338, 0.294, 
  0.882, 0., "", "", "", "", "", "", "", "", 1.020314*^7, 109.285, 23.2, 
  3.81, 2.361, 8337.49, 0.1, 208.257, 11.75, "", "", "", 1.4, 74.53}, 
 {"JOR", "Asia", "Jordan", "2020-07-04", 1147., 11., 10., 1., 112.416, 1.078, 
  0.98, 0.098, "", "", "", "", "", "", "", "", 1.020314*^7, 109.285, 23.2, 
  3.81, 2.361, 8337.49, 0.1, 208.257, 11.75, "", "", "", 1.4, 74.53}, 
 {"JOR", "Asia", "Jordan", "2020-07-05", 1150., 3., 10., 0., 112.71, 0.294, 
  0.98, 0., "", "", "", "", "", "", "", "", 1.020314*^7, 109.285, 23.2, 3.81, 
  2.361, 8337.49, 0.1, 208.257, 11.75, "", "", "", 1.4, 74.53}, 
 {"JOR", "Asia", "Jordan", "2020-07-06", 1164., 14., 10., 0., 114.083, 1.372, 
  0.98, 0., "", "", "", "", "", "", "", "", 1.020314*^7, 109.285, 23.2, 3.81, 
  2.361, 8337.49, 0.1, 208.257, 11.75, "", "", "", 1.4, 74.53}, 
 {"JOR", "Asia", "Jordan", "2020-07-07", 1167., 3., 10., 0., 114.377, 0.294, 
  0.98, 0., "", "", "", "", "", "", "", "", 1.020314*^7, 109.285, 23.2, 3.81, 
  2.361, 8337.49, 0.1, 208.257, 11.75, "", "", "", 1.4, 74.53}, 
 {"JOR", "Asia", "Jordan", "2020-07-08", 1169., 2., 10., 0., 114.573, 0.196, 
  0.98, 0., "", "", "", "", "", "", "", "", 1.020314*^7, 109.285, 23.2, 3.81, 
  2.361, 8337.49, 0.1, 208.257, 11.75, "", "", "", 1.4, 74.53}, 
 {"KAZ", "Asia", "Kazakhstan", "2020-03-13", "", "", "", "", "", "", "", "", 
  126., "", 0.007, "", "", "", "tests performed", 19.44, 1.8776707*^7, 6.681, 
  30.6, 6.991, 4.625, 24055.588, 0.1, 466.792, 7.11, 7., 43.1, 98.999, 6.7, 
  73.6}, {"KAZ", "Asia", "Kazakhstan", "2020-03-14", "", "", "", "", "", "", 
  "", "", 445., 319., 0.024, 0.017, "", "", "tests performed", 19.44, 
  1.8776707*^7, 6.681, 30.6, 6.991, 4.625, 24055.588, 0.1, 466.792, 7.11, 7., 
  43.1, 98.999, 6.7, 73.6}, {"KAZ", "Asia", "Kazakhstan", "2020-03-15", 6., 
  6., 0., 0., 0.32, 0.32, 0., 0., 652., 207., 0.035, 0.011, "", "", 
  "tests performed", 19.44, 1.8776707*^7, 6.681, 30.6, 6.991, 4.625, 
  24055.588, 0.1, 466.792, 7.11, 7., 43.1, 98.999, 6.7, 73.6}, 
 {"KAZ", "Asia", "Kazakhstan", "2020-03-16", 9., 3., 0., 0., 0.479, 0.16, 0., 
  0., 1038., 386., 0.055, 0.021, "", "", "tests performed", 47.22, 
  1.8776707*^7, 6.681, 30.6, 6.991, 4.625, 24055.588, 0.1, 466.792, 7.11, 7., 
  43.1, 98.999, 6.7, 73.6}, {"KAZ", "Asia", "Kazakhstan", "2020-03-17", 11., 
  2., 0., 0., 0.586, 0.107, 0., 0., 1970., 932., 0.105, 0.05, "", "", 
  "tests performed", 47.22, 1.8776707*^7, 6.681, 30.6, 6.991, 4.625, 
  24055.588, 0.1, 466.792, 7.11, 7., 43.1, 98.999, 6.7, 73.6}, 
 {"KAZ", "Asia", "Kazakhstan", "2020-03-18", 33., 22., 0., 0., 1.757, 1.172, 
  0., 0., 2234., 264., 0.119, 0.014, "", "", "tests performed", 55.56, 
  1.8776707*^7, 6.681, 30.6, 6.991, 4.625, 24055.588, 0.1, 466.792, 7.11, 7., 
  43.1, 98.999, 6.7, 73.6}, {"KAZ", "Asia", "Kazakhstan", "2020-03-19", 37., 
  4., 0., 0., 1.971, 0.213, 0., 0., 3284., 1050., 0.175, 0.056, "", "", 
  "tests performed", 80.09, 1.8776707*^7, 6.681, 30.6, 6.991, 4.625, 
  24055.588, 0.1, 466.792, 7.11, 7., 43.1, 98.999, 6.7, 73.6}, 
 {"KAZ", "Asia", "Kazakhstan", "2020-03-20", 49., 12., 0., 0., 2.61, 0.639, 
  0., 0., 4100., 816., 0.218, 0.043, 568., 0.03, "tests performed", 80.09, 
  1.8776707*^7, 6.681, 30.6, 6.991, 4.625, 24055.588, 0.1, 466.792, 7.11, 7., 
  43.1, 98.999, 6.7, 73.6}, {"KAZ", "Asia", "Kazakhstan", "2020-03-21", 53., 
  4., 0., 0., 2.823, 0.213, 0., 0., 5275., 1175., 0.281, 0.063, 690., 0.037, 
  "tests performed", 80.09, 1.8776707*^7, 6.681, 30.6, 6.991, 4.625, 
  24055.588, 0.1, 466.792, 7.11, 7., 43.1, 98.999, 6.7, 73.6}, 
 {"KAZ", "Asia", "Kazakhstan", "2020-03-22", 56., 3., 0., 0., 2.982, 0.16, 
  0., 0., 6508., 1233., 0.347, 0.066, 837., 0.045, "tests performed", 80.09, 
  1.8776707*^7, 6.681, 30.6, 6.991, 4.625, 24055.588, 0.1, 466.792, 7.11, 7., 
  43.1, 98.999, 6.7, 73.6}, {"KAZ", "Asia", "Kazakhstan", "2020-03-23", 60., 
  4., 0., 0., 3.195, 0.213, 0., 0., 8262., 1754., 0.44, 0.093, 1032., 0.055, 
  "tests performed", 80.09, 1.8776707*^7, 6.681, 30.6, 6.991, 4.625, 
  24055.588, 0.1, 466.792, 7.11, 7., 43.1, 98.999, 6.7, 73.6}, 
 {"KAZ", "Asia", "Kazakhstan", "2020-03-24", 62., 2., 0., 0., 3.302, 0.107, 
  0., 0., 9884., 1622., 0.526, 0.086, 1131., 0.06, "tests performed", 80.09, 
  1.8776707*^7, 6.681, 30.6, 6.991, 4.625, 24055.588, 0.1, 466.792, 7.11, 7., 
  43.1, 98.999, 6.7, 73.6}, {"KAZ", "Asia", "Kazakhstan", "2020-03-25", 79., 
  17., 0., 0., 4.207, 0.905, 0., 0., 11349., 1465., 0.604, 0.078, 1302., 
  0.069, "tests performed", 80.09, 1.8776707*^7, 6.681, 30.6, 6.991, 4.625, 
  24055.588, 0.1, 466.792, 7.11, 7., 43.1, 98.999, 6.7, 73.6}, 
 {"KAZ", "Asia", "Kazakhstan", "2020-03-26", 88., 9., 0., 0., 4.687, 0.479, 
  0., 0., 13460., 2111., 0.717, 0.112, 1454., 0.077, "tests performed", 
  80.09, 1.8776707*^7, 6.681, 30.6, 6.991, 4.625, 24055.588, 0.1, 466.792, 
  7.11, 7., 43.1, 98.999, 6.7, 73.6}, {"KAZ", "Asia", "Kazakhstan", 
  "2020-03-27", 120., 32., 0., 0., 6.391, 1.704, 0., 0., 15147., 1687., 
  0.807, 0.09, 1578., 0.084, "tests performed", 80.09, 1.8776707*^7, 6.681, 
  30.6, 6.991, 4.625, 24055.588, 0.1, 466.792, 7.11, 7., 43.1, 98.999, 6.7, 
  73.6}, {"KAZ", "Asia", "Kazakhstan", "2020-03-28", 193., 73., 0., 0., 
  10.279, 3.888, 0., 0., 16622., 1475., 0.885, 0.079, 1621., 0.086, 
  "tests performed", 80.09, 1.8776707*^7, 6.681, 30.6, 6.991, 4.625, 
  24055.588, 0.1, 466.792, 7.11, 7., 43.1, 98.999, 6.7, 73.6}, 
 {"KAZ", "Asia", "Kazakhstan", "2020-03-29", 229., 36., 0., 0., 12.196, 
  1.917, 0., 0., 19318., 2696., 1.029, 0.144, 1830., 0.097, 
  "tests performed", 80.09, 1.8776707*^7, 6.681, 30.6, 6.991, 4.625, 
  24055.588, 0.1, 466.792, 7.11, 7., 43.1, 98.999, 6.7, 73.6}, 
 {"KAZ", "Asia", "Kazakhstan", "2020-03-30", 284., 55., 1., 1., 15.125, 
  2.929, 0.053, 0.053, 21013., 1695., 1.119, 0.09, 1822., 0.097, 
  "tests performed", 89.35, 1.8776707*^7, 6.681, 30.6, 6.991, 4.625, 
  24055.588, 0.1, 466.792, 7.11, 7., 43.1, 98.999, 6.7, 73.6}, 
 {"KAZ", "Asia", "Kazakhstan", "2020-03-31", 325., 41., 1., 0., 17.309, 
  2.184, 0.053, 0., 30905., 9892., 1.646, 0.527, 3003., 0.16, 
  "tests performed", 89.35, 1.8776707*^7, 6.681, 30.6, 6.991, 4.625, 
  24055.588, 0.1, 466.792, 7.11, 7., 43.1, 98.999, 6.7, 73.6}, 
 {"KAZ", "Asia", "Kazakhstan", "2020-04-01", 340., 15., 1., 0., 18.108, 
  0.799, 0.053, 0., 32819., 1914., 1.748, 0.102, 3067., 0.163, 
  "tests performed", 89.35, 1.8776707*^7, 6.681, 30.6, 6.991, 4.625, 
  24055.588, 0.1, 466.792, 7.11, 7., 43.1, 98.999, 6.7, 73.6}, 
 {"KAZ", "Asia", "Kazakhstan", "2020-04-02", 348., 8., 2., 1., 18.534, 0.426, 
  0.107, 0.053, 35191., 2372., 1.874, 0.126, 3104., 0.165, "tests performed", 
  89.35, 1.8776707*^7, 6.681, 30.6, 6.991, 4.625, 24055.588, 0.1, 466.792, 
  7.11, 7., 43.1, 98.999, 6.7, 73.6}, {"KAZ", "Asia", "Kazakhstan", 
  "2020-04-03", 386., 38., 3., 1., 20.557, 2.024, 0.16, 0.053, 43149., 7958., 
  2.298, 0.424, 4000., 0.213, "tests performed", 89.35, 1.8776707*^7, 6.681, 
  30.6, 6.991, 4.625, 24055.588, 0.1, 466.792, 7.11, 7., 43.1, 98.999, 6.7, 
  73.6}, {"KAZ", "Asia", "Kazakhstan", "2020-04-04", 460., 74., 3., 0., 
  24.498, 3.941, 0.16, 0., 45552., 2403., 2.426, 0.128, 4133., 0.22, 
  "tests performed", 89.35, 1.8776707*^7, 6.681, 30.6, 6.991, 4.625, 
  24055.588, 0.1, 466.792, 7.11, 7., 43.1, 98.999, 6.7, 73.6}, 
 {"KAZ", "Asia", "Kazakhstan", "2020-04-05", 460., 0., 3., 0., 24.498, 0., 
  0.16, 0., 50522., 4970., 2.691, 0.265, 4458., 0.237, "tests performed", 
  89.35, 1.8776707*^7, 6.681, 30.6, 6.991, 4.625, 24055.588, 0.1, 466.792, 
  7.11, 7., 43.1, 98.999, 6.7, 73.6}, {"KAZ", "Asia", "Kazakhstan", 
  "2020-04-06", 531., 71., 5., 2., 28.28, 3.781, 0.266, 0.107, 52881., 2359., 
  2.816, 0.126, 4553., 0.242, "tests performed", 89.35, 1.8776707*^7, 6.681, 
  30.6, 6.991, 4.625, 24055.588, 0.1, 466.792, 7.11, 7., 43.1, 98.999, 6.7, 
  73.6}, {"KAZ", "Asia", "Kazakhstan", "2020-04-07", 670., 139., 6., 1., 
  35.683, 7.403, 0.32, 0.053, 54767., 1886., 2.917, 0.1, 3409., 0.182, 
  "tests performed", 89.35, 1.8776707*^7, 6.681, 30.6, 6.991, 4.625, 
  24055.588, 0.1, 466.792, 7.11, 7., 43.1, 98.999, 6.7, 73.6}, 
 {"KAZ", "Asia", "Kazakhstan", "2020-04-08", 704., 34., 6., 0., 37.493, 
  1.811, 0.32, 0., 56775., 2008., 3.024, 0.107, 3422., 0.182, 
  "tests performed", 89.35, 1.8776707*^7, 6.681, 30.6, 6.991, 4.625, 
  24055.588, 0.1, 466.792, 7.11, 7., 43.1, 98.999, 6.7, 73.6}, 
 {"KAZ", "Asia", "Kazakhstan", "2020-04-09", 759., 55., 7., 1., 40.422, 
  2.929, 0.373, 0.053, 59371., 2596., 3.162, 0.138, 3454., 0.184, 
  "tests performed", 89.35, 1.8776707*^7, 6.681, 30.6, 6.991, 4.625, 
  24055.588, 0.1, 466.792, 7.11, 7., 43.1, 98.999, 6.7, 73.6}, 
 {"KAZ", "Asia", "Kazakhstan", "2020-04-10", 802., 43., 9., 2., 42.712, 2.29, 
  0.479, 0.107, 61955., 2584., 3.3, 0.138, 2687., 0.143, "tests performed", 
  89.35, 1.8776707*^7, 6.681, 30.6, 6.991, 4.625, 24055.588, 0.1, 466.792, 
  7.11, 7., 43.1, 98.999, 6.7, 73.6}, {"KAZ", "Asia", "Kazakhstan", 
  "2020-04-11", 840., 38., 10., 1., 44.736, 2.024, 0.533, 0.053, 65856., 
  3901., 3.507, 0.208, 2901., 0.154, "tests performed", 89.35, 1.8776707*^7, 
  6.681, 30.6, 6.991, 4.625, 24055.588, 0.1, 466.792, 7.11, 7., 43.1, 98.999, 
  6.7, 73.6}, {"KAZ", "Asia", "Kazakhstan", "2020-04-12", 880., 40., 10., 0., 
  46.867, 2.13, 0.533, 0., 69304., 3448., 3.691, 0.184, 2683., 0.143, 
  "tests performed", 89.35, 1.8776707*^7, 6.681, 30.6, 6.991, 4.625, 
  24055.588, 0.1, 466.792, 7.11, 7., 43.1, 98.999, 6.7, 73.6}, 
 {"KAZ", "Asia", "Kazakhstan", "2020-04-13", 961., 81., 10., 0., 51.18, 
  4.314, 0.533, 0., 73106., 3802., 3.893, 0.202, 2889., 0.154, 
  "tests performed", 89.35, 1.8776707*^7, 6.681, 30.6, 6.991, 4.625, 
  24055.588, 0.1, 466.792, 7.11, 7., 43.1, 98.999, 6.7, 73.6}, 
 {"KAZ", "Asia", "Kazakhstan", "2020-04-14", 1179., 218., 14., 4., 62.791, 
  11.61, 0.746, 0.213, 76904., 3798., 4.096, 0.202, 3162., 0.168, 
  "tests performed", 89.35, 1.8776707*^7, 6.681, 30.6, 6.991, 4.625, 
  24055.588, 0.1, 466.792, 7.11, 7., 43.1, 98.999, 6.7, 73.6}, 
 {"KAZ", "Asia", "Kazakhstan", "2020-04-15", 1267., 88., 14., 0., 67.477, 
  4.687, 0.746, 0., 81359., 4455., 4.333, 0.237, 3512., 0.187, 
  "tests performed", 89.35, 1.8776707*^7, 6.681, 30.6, 6.991, 4.625, 
  24055.588, 0.1, 466.792, 7.11, 7., 43.1, 98.999, 6.7, 73.6}, 
 {"KAZ", "Asia", "Kazakhstan", "2020-04-16", 1331., 64., 16., 2., 70.886, 
  3.408, 0.852, 0.107, 85735., 4376., 4.566, 0.233, 3766., 0.201, 
  "tests performed", 89.35, 1.8776707*^7, 6.681, 30.6, 6.991, 4.625, 
  24055.588, 0.1, 466.792, 7.11, 7., 43.1, 98.999, 6.7, 73.6}, 
 {"KAZ", "Asia", "Kazakhstan", "2020-04-17", 1470., 139., 17., 1., 78.288, 
  7.403, 0.905, 0.053, 92299., 6564., 4.916, 0.35, 4335., 0.231, 
  "tests performed", 89.35, 1.8776707*^7, 6.681, 30.6, 6.991, 4.625, 
  24055.588, 0.1, 466.792, 7.11, 7., 43.1, 98.999, 6.7, 73.6}, 
 {"KAZ", "Asia", "Kazakhstan", "2020-04-18", 1591., 121., 17., 0., 84.733, 
  6.444, 0.905, 0., 100878., 8579., 5.373, 0.457, 5003., 0.266, 
  "tests performed", 89.35, 1.8776707*^7, 6.681, 30.6, 6.991, 4.625, 
  24055.588, 0.1, 466.792, 7.11, 7., 43.1, 98.999, 6.7, 73.6}, 
 {"KAZ", "Asia", "Kazakhstan", "2020-04-19", 1654., 63., 17., 0., 88.088, 
  3.355, 0.905, 0., 108832., 7954., 5.796, 0.424, 5647., 0.301, 
  "tests performed", 89.35, 1.8776707*^7, 6.681, 30.6, 6.991, 4.625, 
  24055.588, 0.1, 466.792, 7.11, 7., 43.1, 98.999, 6.7, 73.6}, 
 {"KAZ", "Asia", "Kazakhstan", "2020-04-20", 1735., 81., 19., 2., 92.402, 
  4.314, 1.012, 0.107, 117949., 9117., 6.282, 0.486, 6406., 0.341, 
  "tests performed", 89.35, 1.8776707*^7, 6.681, 30.6, 6.991, 4.625, 
  24055.588, 0.1, 466.792, 7.11, 7., 43.1, 98.999, 6.7, 73.6}, 
 {"KAZ", "Asia", "Kazakhstan", "2020-04-21", 1949., 214., 19., 0., 103.799, 
  11.397, 1.012, 0., 126727., 8778., 6.749, 0.467, 7118., 0.379, 
  "tests performed", 89.35, 1.8776707*^7, 6.681, 30.6, 6.991, 4.625, 
  24055.588, 0.1, 466.792, 7.11, 7., 43.1, 98.999, 6.7, 73.6}, 
 {"KAZ", "Asia", "Kazakhstan", "2020-04-22", 2025., 76., 19., 0., 107.846, 
  4.048, 1.012, 0., 139207., 12480., 7.414, 0.665, 8264., 0.44, 
  "tests performed", 89.35, 1.8776707*^7, 6.681, 30.6, 6.991, 4.625, 
  24055.588, 0.1, 466.792, 7.11, 7., 43.1, 98.999, 6.7, 73.6}, 
 {"KAZ", "Asia", "Kazakhstan", "2020-04-23", 2191., 166., 19., 0., 116.687, 
  8.841, 1.012, 0., 153492., 14285., 8.175, 0.761, 9680., 0.516, 
  "tests performed", 89.35, 1.8776707*^7, 6.681, 30.6, 6.991, 4.625, 
  24055.588, 0.1, 466.792, 7.11, 7., 43.1, 98.999, 6.7, 73.6}, 
 {"KAZ", "Asia", "Kazakhstan", "2020-04-24", 2334., 143., 22., 3., 124.303, 
  7.616, 1.172, 0.16, 164505., 11013., 8.761, 0.587, 10315., 0.549, 
  "tests performed", 89.35, 1.8776707*^7, 6.681, 30.6, 6.991, 4.625, 
  24055.588, 0.1, 466.792, 7.11, 7., 43.1, 98.999, 6.7, 73.6}, 
 {"KAZ", "Asia", "Kazakhstan", "2020-04-25", 2482., 148., 25., 3., 132.185, 
  7.882, 1.331, 0.16, 180502., 15997., 9.613, 0.852, 11375., 0.606, 
  "tests performed", 89.35, 1.8776707*^7, 6.681, 30.6, 6.991, 4.625, 
  24055.588, 0.1, 466.792, 7.11, 7., 43.1, 98.999, 6.7, 73.6}, 
 {"KAZ", "Asia", "Kazakhstan", "2020-04-26", 2652., 170., 25., 0., 141.239, 
  9.054, 1.331, 0., 196298., 15796., 10.454, 0.841, 12495., 0.665, 
  "tests performed", 89.35, 1.8776707*^7, 6.681, 30.6, 6.991, 4.625, 
  24055.588, 0.1, 466.792, 7.11, 7., 43.1, 98.999, 6.7, 73.6}, 
 {"KAZ", "Asia", "Kazakhstan", "2020-04-27", 2717., 65., 25., 0., 144.701, 
  3.462, 1.331, 0., 205560., 9262., 10.948, 0.493, 12516., 0.667, 
  "tests performed", 89.35, 1.8776707*^7, 6.681, 30.6, 6.991, 4.625, 
  24055.588, 0.1, 466.792, 7.11, 7., 43.1, 98.999, 6.7, 73.6}, 
 {"KAZ", "Asia", "Kazakhstan", "2020-04-28", 2860., 143., 25., 0., 152.316, 
  7.616, 1.331, 0., 216276., 10716., 11.518, 0.571, 12793., 0.681, 
  "tests performed", 89.35, 1.8776707*^7, 6.681, 30.6, 6.991, 4.625, 
  24055.588, 0.1, 466.792, 7.11, 7., 43.1, 98.999, 6.7, 73.6}, 
 {"KAZ", "Asia", "Kazakhstan", "2020-04-29", 3063., 203., 25., 0., 163.128, 
  10.811, 1.331, 0., 232415., 16139., 12.378, 0.86, 13315., 0.709, 
  "tests performed", 89.35, 1.8776707*^7, 6.681, 30.6, 6.991, 4.625, 
  24055.588, 0.1, 466.792, 7.11, 7., 43.1, 98.999, 6.7, 73.6}, 
 {"KAZ", "Asia", "Kazakhstan", "2020-04-30", 3205., 142., 25., 0., 170.69, 
  7.563, 1.331, 0., 249527., 17112., 13.289, 0.911, 13719., 0.731, 
  "tests performed", 89.35, 1.8776707*^7, 6.681, 30.6, 6.991, 4.625, 
  24055.588, 0.1, 466.792, 7.11, 7., 43.1, 98.999, 6.7, 73.6}, 
 {"KAZ", "Asia", "Kazakhstan", "2020-05-01", 3504., 299., 25., 0., 186.614, 
  15.924, 1.331, 0., 268534., 19007., 14.301, 1.012, 14861., 0.791, 
  "tests performed", 89.35, 1.8776707*^7, 6.681, 30.6, 6.991, 4.625, 
  24055.588, 0.1, 466.792, 7.11, 7., 43.1, 98.999, 6.7, 73.6}, 
 {"KAZ", "Asia", "Kazakhstan", "2020-05-02", 3671., 167., 25., 0., 195.508, 
  8.894, 1.331, 0., 282862., 14328., 15.065, 0.763, 14623., 0.779, 
  "tests performed", 89.35, 1.8776707*^7, 6.681, 30.6, 6.991, 4.625, 
  24055.588, 0.1, 466.792, 7.11, 7., 43.1, 98.999, 6.7, 73.6}, 
 {"KAZ", "Asia", "Kazakhstan", "2020-05-03", 3877., 206., 25., 0., 206.479, 
  10.971, 1.331, 0., 296136., 13274., 15.771, 0.707, 14263., 0.76, 
  "tests performed", 89.35, 1.8776707*^7, 6.681, 30.6, 6.991, 4.625, 
  24055.588, 0.1, 466.792, 7.11, 7., 43.1, 98.999, 6.7, 73.6}, 
 {"KAZ", "Asia", "Kazakhstan", "2020-05-04", 3964., 87., 27., 2., 211.113, 
  4.633, 1.438, 0.107, 306861., 10725., 16.343, 0.571, 14472., 0.771, 
  "tests performed", 89.35, 1.8776707*^7, 6.681, 30.6, 6.991, 4.625, 
  24055.588, 0.1, 466.792, 7.11, 7., 43.1, 98.999, 6.7, 73.6}, 
 {"KAZ", "Asia", "Kazakhstan", "2020-05-05", 4121., 157., 29., 2., 219.474, 
  8.361, 1.544, 0.107, 320411., 13550., 17.064, 0.722, 14876., 0.792, 
  "tests performed", 89.35, 1.8776707*^7, 6.681, 30.6, 6.991, 4.625, 
  24055.588, 0.1, 466.792, 7.11, 7., 43.1, 98.999, 6.7, 73.6}, 
 {"KAZ", "Asia", "Kazakhstan", "2020-05-06", 4277., 156., 29., 0., 227.782, 
  8.308, 1.544, 0., 336480., 16069., 17.92, 0.856, 14866., 0.792, 
  "tests performed", 89.35, 1.8776707*^7, 6.681, 30.6, 6.991, 4.625, 
  24055.588, 0.1, 466.792, 7.11, 7., 43.1, 98.999, 6.7, 73.6}, 
 {"KAZ", "Asia", "Kazakhstan", "2020-05-07", 4502., 225., 30., 1., 239.765, 
  11.983, 1.598, 0.053, 353843., 17363., 18.845, 0.925, 14902., 0.794, 
  "tests performed", 89.35, 1.8776707*^7, 6.681, 30.6, 6.991, 4.625, 
  24055.588, 0.1, 466.792, 7.11, 7., 43.1, 98.999, 6.7, 73.6}, 
 {"KAZ", "Asia", "Kazakhstan", "2020-05-08", 4690., 188., 31., 1., 249.778, 
  10.012, 1.651, 0.053, 371126., 17283., 19.765, 0.92, 14656., 0.781, 
  "tests performed", 89.35, 1.8776707*^7, 6.681, 30.6, 6.991, 4.625, 
  24055.588, 0.1, 466.792, 7.11, 7., 43.1, 98.999, 6.7, 73.6}, 
 {"KAZ", "Asia", "Kazakhstan", "2020-05-09", 4834., 144., 31., 0., 257.447, 
  7.669, 1.651, 0., 385104., 13978., 20.51, 0.744, 14606., 0.778, 
  "tests performed", 89.35, 1.8776707*^7, 6.681, 30.6, 6.991, 4.625, 
  24055.588, 0.1, 466.792, 7.11, 7., 43.1, 98.999, 6.7, 73.6}, 
 {"KAZ", "Asia", "Kazakhstan", "2020-05-10", 5036., 202., 31., 0., 268.205, 
  10.758, 1.651, 0., 398411., 13307., 21.218, 0.709, 14611., 0.778, 
  "tests performed", 89.35, 1.8776707*^7, 6.681, 30.6, 6.991, 4.625, 
  24055.588, 0.1, 466.792, 7.11, 7., 43.1, 98.999, 6.7, 73.6}, 
 {"KAZ", "Asia", "Kazakhstan", "2020-05-11", 5126., 90., 31., 0., 272.998, 
  4.793, 1.651, 0., 408713., 10302., 21.767, 0.549, 14550., 0.775, 
  "tests performed", 81.94, 1.8776707*^7, 6.681, 30.6, 6.991, 4.625, 
  24055.588, 0.1, 466.792, 7.11, 7., 43.1, 98.999, 6.7, 73.6}, 
 {"KAZ", "Asia", "Kazakhstan", "2020-05-12", 5240., 114., 32., 1., 279.069, 
  6.071, 1.704, 0.053, 422011., 13298., 22.475, 0.708, 14514., 0.773, 
  "tests performed", 81.94, 1.8776707*^7, 6.681, 30.6, 6.991, 4.625, 
  24055.588, 0.1, 466.792, 7.11, 7., 43.1, 98.999, 6.7, 73.6}, 
 {"KAZ", "Asia", "Kazakhstan", "2020-05-13", 5417., 177., 32., 0., 288.496, 
  9.427, 1.704, 0., 439495., 17484., 23.406, 0.931, 14716., 0.784, 
  "tests performed", 81.94, 1.8776707*^7, 6.681, 30.6, 6.991, 4.625, 
  24055.588, 0.1, 466.792, 7.11, 7., 43.1, 98.999, 6.7, 73.6}, 
 {"KAZ", "Asia", "Kazakhstan", "2020-05-14", 5571., 154., 32., 0., 296.697, 
  8.202, 1.704, 0., 459736., 20241., 24.484, 1.078, 15128., 0.806, 
  "tests performed", 81.94, 1.8776707*^7, 6.681, 30.6, 6.991, 4.625, 
  24055.588, 0.1, 466.792, 7.11, 7., 43.1, 98.999, 6.7, 73.6}, 
 {"KAZ", "Asia", "Kazakhstan", "2020-05-15", 5571., 0., 32., 0., 296.697, 0., 
  1.704, 0., 483236., 23500., 25.736, 1.252, 16016., 0.853, 
  "tests performed", 81.94, 1.8776707*^7, 6.681, 30.6, 6.991, 4.625, 
  24055.588, 0.1, 466.792, 7.11, 7., 43.1, 98.999, 6.7, 73.6}, 
 {"KAZ", "Asia", "Kazakhstan", "2020-05-16", 5850., 279., 34., 2., 311.556, 
  14.859, 1.811, 0.107, 505216., 21980., 26.907, 1.171, 17159., 0.914, 
  "tests performed", 81.94, 1.8776707*^7, 6.681, 30.6, 6.991, 4.625, 
  24055.588, 0.1, 466.792, 7.11, 7., 43.1, 98.999, 6.7, 73.6}, 
 {"KAZ", "Asia", "Kazakhstan", "2020-05-17", 6157., 307., 34., 0., 327.906, 
  16.35, 1.811, 0., 527440., 22224., 28.09, 1.184, 18433., 0.982, 
  "tests performed", 81.94, 1.8776707*^7, 6.681, 30.6, 6.991, 4.625, 
  24055.588, 0.1, 466.792, 7.11, 7., 43.1, 98.999, 6.7, 73.6}, 
 {"KAZ", "Asia", "Kazakhstan", "2020-05-18", 6440., 283., 34., 0., 342.978, 
  15.072, 1.811, 0., 540708., 13268., 28.797, 0.707, 18856., 1.004, 
  "tests performed", 83.8, 1.8776707*^7, 6.681, 30.6, 6.991, 4.625, 
  24055.588, 0.1, 466.792, 7.11, 7., 43.1, 98.999, 6.7, 73.6}, 
 {"KAZ", "Asia", "Kazakhstan", "2020-05-19", 6751., 311., 35., 1., 359.541, 
  16.563, 1.864, 0.053, 553062., 12354., 29.455, 0.658, 18722., 0.997, 
  "tests performed", 83.8, 1.8776707*^7, 6.681, 30.6, 6.991, 4.625, 
  24055.588, 0.1, 466.792, 7.11, 7., 43.1, 98.999, 6.7, 73.6}, 
 {"KAZ", "Asia", "Kazakhstan", "2020-05-20", 6969., 218., 35., 0., 371.151, 
  11.61, 1.864, 0., 571547., 18485., 30.439, 0.984, 18865., 1.005, 
  "tests performed", 83.8, 1.8776707*^7, 6.681, 30.6, 6.991, 4.625, 
  24055.588, 0.1, 466.792, 7.11, 7., 43.1, 98.999, 6.7, 73.6}, 
 {"KAZ", "Asia", "Kazakhstan", "2020-05-21", 7234., 265., 35., 0., 385.265, 
  14.113, 1.864, 0., 591502., 19955., 31.502, 1.063, 18824., 1.003, 
  "tests performed", 83.8, 1.8776707*^7, 6.681, 30.6, 6.991, 4.625, 
  24055.588, 0.1, 466.792, 7.11, 7., 43.1, 98.999, 6.7, 73.6}, 
 {"KAZ", "Asia", "Kazakhstan", "2020-05-22", 7597., 363., 35., 0., 404.597, 
  19.332, 1.864, 0., 612997., 21495., 32.647, 1.145, 18537., 0.987, 
  "tests performed", 83.8, 1.8776707*^7, 6.681, 30.6, 6.991, 4.625, 
  24055.588, 0.1, 466.792, 7.11, 7., 43.1, 98.999, 6.7, 73.6}, 
 {"KAZ", "Asia", "Kazakhstan", "2020-05-23", 7919., 322., 35., 0., 421.746, 
  17.149, 1.864, 0., 635712., 22715., 33.856, 1.21, 18642., 0.993, 
  "tests performed", 83.8, 1.8776707*^7, 6.681, 30.6, 6.991, 4.625, 
  24055.588, 0.1, 466.792, 7.11, 7., 43.1, 98.999, 6.7, 73.6}, 
 {"KAZ", "Asia", "Kazakhstan", "2020-05-24", 8322., 403., 35., 0., 443.209, 
  21.463, 1.864, 0., 657214., 21502., 35.002, 1.145, 18539., 0.987, 
  "tests performed", 83.8, 1.8776707*^7, 6.681, 30.6, 6.991, 4.625, 
  24055.588, 0.1, 466.792, 7.11, 7., 43.1, 98.999, 6.7, 73.6}, 
 {"KAZ", "Asia", "Kazakhstan", "2020-05-25", 8531., 209., 35., 0., 454.34, 
  11.131, 1.864, 0., 671774., 14560., 35.777, 0.775, 18724., 0.997, 
  "tests performed", 83.8, 1.8776707*^7, 6.681, 30.6, 6.991, 4.625, 
  24055.588, 0.1, 466.792, 7.11, 7., 43.1, 98.999, 6.7, 73.6}, 
 {"KAZ", "Asia", "Kazakhstan", "2020-05-26", 8969., 438., 35., 0., 477.666, 
  23.327, 1.864, 0., 687267., 15493., 36.602, 0.825, 19172., 1.021, 
  "tests performed", 83.8, 1.8776707*^7, 6.681, 30.6, 6.991, 4.625, 
  24055.588, 0.1, 466.792, 7.11, 7., 43.1, 98.999, 6.7, 73.6}, 
 {"KAZ", "Asia", "Kazakhstan", "2020-05-27", 9304., 335., 37., 2., 495.508, 
  17.841, 1.971, 0.107, 710352., 23085., 37.832, 1.229, 19829., 1.056, 
  "tests performed", 83.8, 1.8776707*^7, 6.681, 30.6, 6.991, 4.625, 
  24055.588, 0.1, 466.792, 7.11, 7., 43.1, 98.999, 6.7, 73.6}, 
 {"KAZ", "Asia", "Kazakhstan", "2020-05-28", 9576., 272., 37., 0., 509.994, 
  14.486, 1.971, 0., 735273., 24921., 39.159, 1.327, 20539., 1.094, 
  "tests performed", 83.8, 1.8776707*^7, 6.681, 30.6, 6.991, 4.625, 
  24055.588, 0.1, 466.792, 7.11, 7., 43.1, 98.999, 6.7, 73.6}, 
 {"KAZ", "Asia", "Kazakhstan", "2020-05-29", 9932., 356., 37., 0., 528.953, 
  18.96, 1.971, 0., 761727., 26454., 40.568, 1.409, 21247., 1.132, 
  "tests performed", 83.8, 1.8776707*^7, 6.681, 30.6, 6.991, 4.625, 
  24055.588, 0.1, 466.792, 7.11, 7., 43.1, 98.999, 6.7, 73.6}, 
 {"KAZ", "Asia", "Kazakhstan", "2020-05-30", 10382., 450., 37., 0., 552.919, 
  23.966, 1.971, 0., 788289., 26562., 41.982, 1.415, 21797., 1.161, 
  "tests performed", 83.8, 1.8776707*^7, 6.681, 30.6, 6.991, 4.625, 
  24055.588, 0.1, 466.792, 7.11, 7., 43.1, 98.999, 6.7, 73.6}, 
 {"KAZ", "Asia", "Kazakhstan", "2020-05-31", 10858., 476., 38., 1., 578.27, 
  25.351, 2.024, 0.053, 812881., 24592., 43.292, 1.31, 22238., 1.184, 
  "tests performed", 83.8, 1.8776707*^7, 6.681, 30.6, 6.991, 4.625, 
  24055.588, 0.1, 466.792, 7.11, 7., 43.1, 98.999, 6.7, 73.6}, 
 {"KAZ", "Asia", "Kazakhstan", "2020-06-01", 11308., 450., 41., 3., 602.236, 
  23.966, 2.184, 0.16, 828377., 15496., 44.117, 0.825, 22372., 1.191, 
  "tests performed", 77.31, 1.8776707*^7, 6.681, 30.6, 6.991, 4.625, 
  24055.588, 0.1, 466.792, 7.11, 7., 43.1, 98.999, 6.7, 73.6}, 
 {"KAZ", "Asia", "Kazakhstan", "2020-06-02", 11571., 263., 41., 0., 616.242, 
  14.007, 2.184, 0., 843626., 15249., 44.929, 0.812, 22337., 1.19, 
  "tests performed", 77.31, 1.8776707*^7, 6.681, 30.6, 6.991, 4.625, 
  24055.588, 0.1, 466.792, 7.11, 7., 43.1, 98.999, 6.7, 73.6}, 
 {"KAZ", "Asia", "Kazakhstan", "2020-06-03", 11796., 225., 44., 3., 628.225, 
  11.983, 2.343, 0.16, 867286., 23660., 46.189, 1.26, 22419., 1.194, 
  "tests performed", 77.31, 1.8776707*^7, 6.681, 30.6, 6.991, 4.625, 
  24055.588, 0.1, 466.792, 7.11, 7., 43.1, 98.999, 6.7, 73.6}, 
 {"KAZ", "Asia", "Kazakhstan", "2020-06-04", 12067., 271., 48., 4., 642.658, 
  14.433, 2.556, 0.213, 892101., 24815., 47.511, 1.322, 22404., 1.193, 
  "tests performed", 77.31, 1.8776707*^7, 6.681, 30.6, 6.991, 4.625, 
  24055.588, 0.1, 466.792, 7.11, 7., 43.1, 98.999, 6.7, 73.6}, 
 {"KAZ", "Asia", "Kazakhstan", "2020-06-05", 12312., 245., 52., 4., 655.706, 
  13.048, 2.769, 0.213, 915904., 23803., 48.779, 1.268, 22025., 1.173, 
  "tests performed", 77.31, 1.8776707*^7, 6.681, 30.6, 6.991, 4.625, 
  24055.588, 0.1, 466.792, 7.11, 7., 43.1, 98.999, 6.7, 73.6}, 
 {"KAZ", "Asia", "Kazakhstan", "2020-06-06", 12511., 199., 52., 0., 666.304, 
  10.598, 2.769, 0., 942576., 26672., 50.199, 1.42, 22041., 1.174, 
  "tests performed", 77.31, 1.8776707*^7, 6.681, 30.6, 6.991, 4.625, 
  24055.588, 0.1, 466.792, 7.11, 7., 43.1, 98.999, 6.7, 73.6}, 
 {"KAZ", "Asia", "Kazakhstan", "2020-06-07", 12694., 183., 53., 1., 676.05, 
  9.746, 2.823, 0.053, 965089., 22513., 51.398, 1.199, 21744., 1.158, 
  "tests performed", 77.31, 1.8776707*^7, 6.681, 30.6, 6.991, 4.625, 
  24055.588, 0.1, 466.792, 7.11, 7., 43.1, 98.999, 6.7, 73.6}, 
 {"KAZ", "Asia", "Kazakhstan", "2020-06-08", 12859., 165., 56., 3., 684.838, 
  8.787, 2.982, 0.16, 981373., 16284., 52.265, 0.867, 21857., 1.164, 
  "tests performed", 77.31, 1.8776707*^7, 6.681, 30.6, 6.991, 4.625, 
  24055.588, 0.1, 466.792, 7.11, 7., 43.1, 98.999, 6.7, 73.6}, 
 {"KAZ", "Asia", "Kazakhstan", "2020-06-09", 13074., 215., 58., 2., 696.288, 
  11.45, 3.089, 0.107, 998556., 17183., 53.181, 0.915, 22133., 1.179, 
  "tests performed", 77.31, 1.8776707*^7, 6.681, 30.6, 6.991, 4.625, 
  24055.588, 0.1, 466.792, 7.11, 7., 43.1, 98.999, 6.7, 73.6}, 
 {"KAZ", "Asia", "Kazakhstan", "2020-06-10", 13319., 245., 61., 3., 709.336, 
  13.048, 3.249, 0.16, 1.023417*^6, 24861., 54.505, 1.324, 22304., 1.188, 
  "tests performed", 77.31, 1.8776707*^7, 6.681, 30.6, 6.991, 4.625, 
  24055.588, 0.1, 466.792, 7.11, 7., 43.1, 98.999, 6.7, 73.6}, 
 {"KAZ", "Asia", "Kazakhstan", "2020-06-11", 13558., 239., 67., 6., 722.065, 
  12.729, 3.568, 0.32, 1.050098*^6, 26681., 55.926, 1.421, 22571., 1.202, 
  "tests performed", 77.31, 1.8776707*^7, 6.681, 30.6, 6.991, 4.625, 
  24055.588, 0.1, 466.792, 7.11, 7., 43.1, 98.999, 6.7, 73.6}, 
 {"KAZ", "Asia", "Kazakhstan", "2020-06-12", 13872., 314., 67., 0., 738.788, 
  16.723, 3.568, 0., 1.078539*^6, 28441., 57.44, 1.515, 23234., 1.237, 
  "tests performed", 77.31, 1.8776707*^7, 6.681, 30.6, 6.991, 4.625, 
  24055.588, 0.1, 466.792, 7.11, 7., 43.1, 98.999, 6.7, 73.6}, 
 {"KAZ", "Asia", "Kazakhstan", "2020-06-13", 14238., 366., 70., 3., 758.28, 
  19.492, 3.728, 0.16, 1.108919*^6, 30380., 59.058, 1.618, 23763., 1.266, 
  "tests performed", 77.31, 1.8776707*^7, 6.681, 30.6, 6.991, 4.625, 
  24055.588, 0.1, 466.792, 7.11, 7., 43.1, 98.999, 6.7, 73.6}, 
 {"KAZ", "Asia", "Kazakhstan", "2020-06-14", 14496., 258., 73., 3., 772.02, 
  13.74, 3.888, 0.16, 1.136194*^6, 27275., 60.511, 1.453, 24444., 1.302, 
  "tests performed", 77.31, 1.8776707*^7, 6.681, 30.6, 6.991, 4.625, 
  24055.588, 0.1, 466.792, 7.11, 7., 43.1, 98.999, 6.7, 73.6}, 
 {"KAZ", "Asia", "Kazakhstan", "2020-06-15", 14809., 313., 77., 4., 788.69, 
  16.67, 4.101, 0.213, 1.160776*^6, 24582., 61.82, 1.309, 25629., 1.365, 
  "tests performed", 77.31, 1.8776707*^7, 6.681, 30.6, 6.991, 4.625, 
  24055.588, 0.1, 466.792, 7.11, 7., 43.1, 98.999, 6.7, 73.6}, 
 {"KAZ", "Asia", "Kazakhstan", "2020-06-16", 15192., 383., 81., 4., 809.088, 
  20.398, 4.314, 0.213, 1.184416*^6, 23640., 63.079, 1.259, 26551., 1.414, 
  "tests performed", "", 1.8776707*^7, 6.681, 30.6, 6.991, 4.625, 24055.588, 
  0.1, 466.792, 7.11, 7., 43.1, 98.999, 6.7, 73.6}, 
 {"KAZ", "Asia", "Kazakhstan", "2020-06-17", 15542., 350., 88., 7., 827.728, 
  18.64, 4.687, 0.373, 1.211577*^6, 27161., 64.526, 1.447, 26880., 1.432, 
  "tests performed", "", 1.8776707*^7, 6.681, 30.6, 6.991, 4.625, 24055.588, 
  0.1, 466.792, 7.11, 7., 43.1, 98.999, 6.7, 73.6}, 
 {"KAZ", "Asia", "Kazakhstan", "2020-06-18", 15877., 335., 100., 12., 
  845.569, 17.841, 5.326, 0.639, 1.239138*^6, 27561., 65.993, 1.468, 27006., 
  1.438, "tests performed", "", 1.8776707*^7, 6.681, 30.6, 6.991, 4.625, 
  24055.588, 0.1, 466.792, 7.11, 7., 43.1, 98.999, 6.7, 73.6}, 
 {"KAZ", "Asia", "Kazakhstan", "2020-06-19", 16351., 474., 105., 5., 870.813, 
  25.244, 5.592, 0.266, 1.269588*^6, 30450., 67.615, 1.622, 27293., 1.454, 
  "tests performed", "", 1.8776707*^7, 6.681, 30.6, 6.991, 4.625, 24055.588, 
  0.1, 466.792, 7.11, 7., 43.1, 98.999, 6.7, 73.6}, 
 {"KAZ", "Asia", "Kazakhstan", "2020-06-20", 16779., 428., 113., 8., 893.607, 
  22.794, 6.018, 0.426, 1.302094*^6, 32506., 69.346, 1.731, 27596., 1.47, 
  "tests performed", "", 1.8776707*^7, 6.681, 30.6, 6.991, 4.625, 24055.588, 
  0.1, 466.792, 7.11, 7., 43.1, 98.999, 6.7, 73.6}, 
 {"KAZ", "Asia", "Kazakhstan", "2020-06-21", 17225., 446., 118., 5., 917.36, 
  23.753, 6.284, 0.266, 1.330577*^6, 28483., 70.863, 1.517, 27769., 1.479, 
  "tests performed", "", 1.8776707*^7, 6.681, 30.6, 6.991, 4.625, 24055.588, 
  0.1, 466.792, 7.11, 7., 43.1, 98.999, 6.7, 73.6}, 
 {"KAZ", "Asia", "Kazakhstan", "2020-06-22", 17732., 507., 120., 2., 944.362, 
  27.002, 6.391, 0.107, 1.354456*^6, 23879., 72.135, 1.272, 27669., 1.474, 
  "tests performed", "", 1.8776707*^7, 6.681, 30.6, 6.991, 4.625, 24055.588, 
  0.1, 466.792, 7.11, 7., 43.1, 98.999, 6.7, 73.6}, 
 {"KAZ", "Asia", "Kazakhstan", "2020-06-23", 18231., 499., 127., 7., 970.937, 
  26.575, 6.764, 0.373, 1.376862*^6, 22406., 73.328, 1.193, 27492., 1.464, 
  "tests performed", "", 1.8776707*^7, 6.681, 30.6, 6.991, 4.625, 24055.588, 
  0.1, 466.792, 7.11, 7., 43.1, 98.999, 6.7, 73.6}, 
 {"KAZ", "Asia", "Kazakhstan", "2020-06-24", 18765., 534., 134., 7., 999.377, 
  28.439, 7.137, 0.373, 1.401692*^6, 24830., 74.651, 1.322, 27159., 1.446, 
  "tests performed", "", 1.8776707*^7, 6.681, 30.6, 6.991, 4.625, 24055.588, 
  0.1, 466.792, 7.11, 7., 43.1, 98.999, 6.7, 73.6}, 
 {"KAZ", "Asia", "Kazakhstan", "2020-06-25", 19285., 520., 136., 2., 1027.07, 
  27.694, 7.243, 0.107, 1.424647*^6, 22955., 75.873, 1.223, 26501., 1.411, 
  "tests performed", "", 1.8776707*^7, 6.681, 30.6, 6.991, 4.625, 24055.588, 
  0.1, 466.792, 7.11, 7., 43.1, 98.999, 6.7, 73.6}, 
 {"KAZ", "Asia", "Kazakhstan", "2020-06-26", 19750., 465., 147., 11., 
  1051.835, 24.765, 7.829, 0.586, 1.447166*^6, 22519., 77.072, 1.199, 25368., 
  1.351, "tests performed", "", 1.8776707*^7, 6.681, 30.6, 6.991, 4.625, 
  24055.588, 0.1, 466.792, 7.11, 7., 43.1, 98.999, 6.7, 73.6}, 
 {"KAZ", "Asia", "Kazakhstan", "2020-06-27", 20319., 569., 150., 3., 
  1082.139, 30.304, 7.989, 0.16, 1.467556*^6, 20390., 78.158, 1.086, 23637., 
  1.259, "tests performed", "", 1.8776707*^7, 6.681, 30.6, 6.991, 4.625, 
  24055.588, 0.1, 466.792, 7.11, 7., 43.1, 98.999, 6.7, 73.6}, 
 {"KAZ", "Asia", "Kazakhstan", "2020-06-28", 20780., 461., 173., 23., 
  1106.69, 24.552, 9.214, 1.225, 1.485188*^6, 17632., 79.097, 0.939, 22087., 
  1.176, "tests performed", "", 1.8776707*^7, 6.681, 30.6, 6.991, 4.625, 
  24055.588, 0.1, 466.792, 7.11, 7., 43.1, 98.999, 6.7, 73.6}, 
 {"KAZ", "Asia", "Kazakhstan", "2020-06-29", 21327., 547., 183., 10., 
  1135.822, 29.132, 9.746, 0.533, 1.501794*^6, 16606., 79.982, 0.884, 21048., 
  1.121, "tests performed", "", 1.8776707*^7, 6.681, 30.6, 6.991, 4.625, 
  24055.588, 0.1, 466.792, 7.11, 7., 43.1, 98.999, 6.7, 73.6}, 
 {"KAZ", "Asia", "Kazakhstan", "2020-06-30", 21819., 492., 188., 5., 
  1162.025, 26.203, 10.012, 0.266, 1.517098*^6, 15304., 80.797, 0.815, 
  20034., 1.067, "tests performed", "", 1.8776707*^7, 6.681, 30.6, 6.991, 
  4.625, 24055.588, 0.1, 466.792, 7.11, 7., 43.1, 98.999, 6.7, 73.6}, 
 {"KAZ", "Asia", "Kazakhstan", "2020-07-01", 41065., 19246., 188., 0., 
  2187.018, 1024.993, 10.012, 0., 1.536607*^6, 19509., 81.836, 1.039, 19274., 
  1.026, "tests performed", "", 1.8776707*^7, 6.681, 30.6, 6.991, 4.625, 
  24055.588, 0.1, 466.792, 7.11, 7., 43.1, 98.999, 6.7, 73.6}, 
 {"KAZ", "Asia", "Kazakhstan", "2020-07-02", 42574., 1509., 188., 0., 
  2267.384, 80.366, 10.012, 0., 1.555858*^6, 19251., 82.861, 1.025, 18744., 
  0.998, "tests performed", "", 1.8776707*^7, 6.681, 30.6, 6.991, 4.625, 
  24055.588, 0.1, 466.792, 7.11, 7., 43.1, 98.999, 6.7, 73.6}, 
 {"KAZ", "Asia", "Kazakhstan", "2020-07-03", 44075., 1501., 188., 0., 
  2347.323, 79.939, 10.012, 0., 1.590144*^6, 34286., 84.687, 1.826, 20425., 
  1.088, "tests performed", "", 1.8776707*^7, 6.681, 30.6, 6.991, 4.625, 
  24055.588, 0.1, 466.792, 7.11, 7., 43.1, 98.999, 6.7, 73.6}, 
 {"KAZ", "Asia", "Kazakhstan", "2020-07-04", 45719., 1644., 188., 0., 
  2434.878, 87.555, 10.012, 0., 1.606422*^6, 16278., 85.554, 0.867, 19838., 
  1.057, "tests performed", "", 1.8776707*^7, 6.681, 30.6, 6.991, 4.625, 
  24055.588, 0.1, 466.792, 7.11, 7., 43.1, 98.999, 6.7, 73.6}, 
 {"KAZ", "Asia", "Kazakhstan", "2020-07-05", 47171., 1452., 188., 0., 
  2512.208, 77.33, 10.012, 0., "", "", "", "", 18307., 0.975, 
  "tests performed", "", 1.8776707*^7, 6.681, 30.6, 6.991, 4.625, 24055.588, 
  0.1, 466.792, 7.11, 7., 43.1, 98.999, 6.7, 73.6}, 
 {"KAZ", "Asia", "Kazakhstan", "2020-07-06", 48574., 1403., 188., 0., 
  2586.929, 74.72, 10.012, 0., 1.620252*^6, "", 86.291, "", 16923., 0.901, 
  "tests performed", "", 1.8776707*^7, 6.681, 30.6, 6.991, 4.625, 24055.588, 
  0.1, 466.792, 7.11, 7., 43.1, 98.999, 6.7, 73.6}, 
 {"KAZ", "Asia", "Kazakhstan", "2020-07-07", 49683., 1109., 264., 76., 
  2645.991, 59.063, 14.06, 4.048, "", "", "", "", "", "", "", "", 
  1.8776707*^7, 6.681, 30.6, 6.991, 4.625, 24055.588, 0.1, 466.792, 7.11, 7., 
  43.1, 98.999, 6.7, 73.6}, {"KAZ", "Asia", "Kazakhstan", "2020-07-08", 
  51059., 1376., 264., 0., 2719.273, 73.282, 14.06, 0., "", "", "", "", "", 
  "", "", "", 1.8776707*^7, 6.681, 30.6, 6.991, 4.625, 24055.588, 0.1, 
  466.792, 7.11, 7., 43.1, 98.999, 6.7, 73.6}, 
 {"KEN", "Africa", "Kenya", "2020-03-06", "", "", "", "", "", "", "", "", 
  31., "", 0.001, "", "", "", "units unclear", 13.89, 5.37713*^7, 87.324, 
  20., 2.686, 1.528, 2993.028, 36.8, 218.637, 2.92, 1.2, 20.4, 24.651, 1.4, 
  66.7}, {"KEN", "Africa", "Kenya", "2020-03-07", "", "", "", "", "", "", "", 
  "", "", "", "", "", "", "", "units unclear", 13.89, 5.37713*^7, 87.324, 
  20., 2.686, 1.528, 2993.028, 36.8, 218.637, 2.92, 1.2, 20.4, 24.651, 1.4, 
  66.7}, {"KEN", "Africa", "Kenya", "2020-03-08", "", "", "", "", "", "", "", 
  "", "", "", "", "", "", "", "units unclear", 13.89, 5.37713*^7, 87.324, 
  20., 2.686, 1.528, 2993.028, 36.8, 218.637, 2.92, 1.2, 20.4, 24.651, 1.4, 
  66.7}, {"KEN", "Africa", "Kenya", "2020-03-09", "", "", "", "", "", "", "", 
  "", "", "", "", "", "", "", "units unclear", 13.89, 5.37713*^7, 87.324, 
  20., 2.686, 1.528, 2993.028, 36.8, 218.637, 2.92, 1.2, 20.4, 24.651, 1.4, 
  66.7}, {"KEN", "Africa", "Kenya", "2020-03-10", "", "", "", "", "", "", "", 
  "", "", "", "", "", "", "", "units unclear", 13.89, 5.37713*^7, 87.324, 
  20., 2.686, 1.528, 2993.028, 36.8, 218.637, 2.92, 1.2, 20.4, 24.651, 1.4, 
  66.7}, {"KEN", "Africa", "Kenya", "2020-03-11", "", "", "", "", "", "", "", 
  "", "", "", "", "", "", "", "units unclear", 13.89, 5.37713*^7, 87.324, 
  20., 2.686, 1.528, 2993.028, 36.8, 218.637, 2.92, 1.2, 20.4, 24.651, 1.4, 
  66.7}, {"KEN", "Africa", "Kenya", "2020-03-12", "", "", "", "", "", "", "", 
  "", "", "", "", "", "", "", "units unclear", 13.89, 5.37713*^7, 87.324, 
  20., 2.686, 1.528, 2993.028, 36.8, 218.637, 2.92, 1.2, 20.4, 24.651, 1.4, 
  66.7}, {"KEN", "Africa", "Kenya", "2020-03-13", "", "", "", "", "", "", "", 
  "", "", "", "", "", 7., 0., "units unclear", 36.11, 5.37713*^7, 87.324, 
  20., 2.686, 1.528, 2993.028, 36.8, 218.637, 2.92, 1.2, 20.4, 24.651, 1.4, 
  66.7}, {"KEN", "Africa", "Kenya", "2020-03-14", 1., 1., 0., 0., 0.019, 
  0.019, 0., 0., "", "", "", "", 7., 0., "units unclear", 36.11, 5.37713*^7, 
  87.324, 20., 2.686, 1.528, 2993.028, 36.8, 218.637, 2.92, 1.2, 20.4, 
  24.651, 1.4, 66.7}, {"KEN", "Africa", "Kenya", "2020-03-15", 1., 0., 0., 
  0., 0.019, 0., 0., 0., "", "", "", "", 7., 0., "units unclear", 50.93, 
  5.37713*^7, 87.324, 20., 2.686, 1.528, 2993.028, 36.8, 218.637, 2.92, 1.2, 
  20.4, 24.651, 1.4, 66.7}, {"KEN", "Africa", "Kenya", "2020-03-16", 3., 2., 
  0., 0., 0.056, 0.037, 0., 0., "", "", "", "", 7., 0., "units unclear", 
  56.48, 5.37713*^7, 87.324, 20., 2.686, 1.528, 2993.028, 36.8, 218.637, 
  2.92, 1.2, 20.4, 24.651, 1.4, 66.7}, {"KEN", "Africa", "Kenya", 
  "2020-03-17", 3., 0., 0., 0., 0.056, 0., 0., 0., 111., "", 0.002, "", 7., 
  0., "units unclear", 56.48, 5.37713*^7, 87.324, 20., 2.686, 1.528, 
  2993.028, 36.8, 218.637, 2.92, 1.2, 20.4, 24.651, 1.4, 66.7}, 
 {"KEN", "Africa", "Kenya", "2020-03-18", 4., 1., 0., 0., 0.074, 0.019, 0., 
  0., 132., 21., 0.002, 0., 9., 0., "units unclear", 56.48, 5.37713*^7, 
  87.324, 20., 2.686, 1.528, 2993.028, 36.8, 218.637, 2.92, 1.2, 20.4, 
  24.651, 1.4, 66.7}, {"KEN", "Africa", "Kenya", "2020-03-19", 7., 3., 0., 
  0., 0.13, 0.056, 0., 0., 173., 41., 0.003, 0.001, 14., 0., "units unclear", 
  56.48, 5.37713*^7, 87.324, 20., 2.686, 1.528, 2993.028, 36.8, 218.637, 
  2.92, 1.2, 20.4, 24.651, 1.4, 66.7}, {"KEN", "Africa", "Kenya", 
  "2020-03-20", 7., 0., 0., 0., 0.13, 0., 0., 0., "", "", "", "", 22., 0., 
  "units unclear", 62.04, 5.37713*^7, 87.324, 20., 2.686, 1.528, 2993.028, 
  36.8, 218.637, 2.92, 1.2, 20.4, 24.651, 1.4, 66.7}, 
 {"KEN", "Africa", "Kenya", "2020-03-21", 7., 0., 0., 0., 0.13, 0., 0., 0., 
  "", "", "", "", 29., 0.001, "units unclear", 62.04, 5.37713*^7, 87.324, 
  20., 2.686, 1.528, 2993.028, 36.8, 218.637, 2.92, 1.2, 20.4, 24.651, 1.4, 
  66.7}, {"KEN", "Africa", "Kenya", "2020-03-22", 7., 0., 0., 0., 0.13, 0., 
  0., 0., "", "", "", "", 37., 0.001, "units unclear", 62.04, 5.37713*^7, 
  87.324, 20., 2.686, 1.528, 2993.028, 36.8, 218.637, 2.92, 1.2, 20.4, 
  24.651, 1.4, 66.7}, {"KEN", "Africa", "Kenya", "2020-03-23", 15., 8., 0., 
  0., 0.279, 0.149, 0., 0., "", "", "", "", 45., 0.001, "units unclear", 
  62.04, 5.37713*^7, 87.324, 20., 2.686, 1.528, 2993.028, 36.8, 218.637, 
  2.92, 1.2, 20.4, 24.651, 1.4, 66.7}, {"KEN", "Africa", "Kenya", 
  "2020-03-24", 16., 1., 0., 0., 0.298, 0.019, 0., 0., "", "", "", "", 52., 
  0.001, "units unclear", 65.74, 5.37713*^7, 87.324, 20., 2.686, 1.528, 
  2993.028, 36.8, 218.637, 2.92, 1.2, 20.4, 24.651, 1.4, 66.7}, 
 {"KEN", "Africa", "Kenya", "2020-03-25", 25., 9., 0., 0., 0.465, 0.167, 0., 
  0., "", "", "", "", 58., 0.001, "units unclear", 68.52, 5.37713*^7, 87.324, 
  20., 2.686, 1.528, 2993.028, 36.8, 218.637, 2.92, 1.2, 20.4, 24.651, 1.4, 
  66.7}, {"KEN", "Africa", "Kenya", "2020-03-26", 25., 0., 0., 0., 0.465, 0., 
  0., 0., 600., "", 0.011, "", 61., 0.001, "units unclear", 68.52, 
  5.37713*^7, 87.324, 20., 2.686, 1.528, 2993.028, 36.8, 218.637, 2.92, 1.2, 
  20.4, 24.651, 1.4, 66.7}, {"KEN", "Africa", "Kenya", "2020-03-27", 31., 6., 
  1., 1., 0.577, 0.112, 0.019, 0.019, "", "", "", "", 69., 0.001, 
  "units unclear", 87.04, 5.37713*^7, 87.324, 20., 2.686, 1.528, 2993.028, 
  36.8, 218.637, 2.92, 1.2, 20.4, 24.651, 1.4, 66.7}, 
 {"KEN", "Africa", "Kenya", "2020-03-28", 31., 0., 1., 0., 0.577, 0., 0.019, 
  0., 833., "", 0.015, "", 77., 0.001, "units unclear", 87.04, 5.37713*^7, 
  87.324, 20., 2.686, 1.528, 2993.028, 36.8, 218.637, 2.92, 1.2, 20.4, 
  24.651, 1.4, 66.7}, {"KEN", "Africa", "Kenya", "2020-03-29", 38., 7., 1., 
  0., 0.707, 0.13, 0.019, 0., 902., 69., 0.017, 0.001, 78., 0.001, 
  "units unclear", 87.04, 5.37713*^7, 87.324, 20., 2.686, 1.528, 2993.028, 
  36.8, 218.637, 2.92, 1.2, 20.4, 24.651, 1.4, 66.7}, 
 {"KEN", "Africa", "Kenya", "2020-03-30", 42., 4., 1., 0., 0.781, 0.074, 
  0.019, 0., 1074., 172., 0.02, 0.003, 94., 0.002, "units unclear", 87.04, 
  5.37713*^7, 87.324, 20., 2.686, 1.528, 2993.028, 36.8, 218.637, 2.92, 1.2, 
  20.4, 24.651, 1.4, 66.7}, {"KEN", "Africa", "Kenya", "2020-03-31", 50., 8., 
  1., 0., 0.93, 0.149, 0.019, 0., 1308., 234., 0.024, 0.004, 119., 0.002, 
  "units unclear", 87.04, 5.37713*^7, 87.324, 20., 2.686, 1.528, 2993.028, 
  36.8, 218.637, 2.92, 1.2, 20.4, 24.651, 1.4, 66.7}, 
 {"KEN", "Africa", "Kenya", "2020-04-01", 59., 9., 1., 0., 1.097, 0.167, 
  0.019, 0., 1688., 380., 0.031, 0.007, 164., 0.003, "units unclear", 87.04, 
  5.37713*^7, 87.324, 20., 2.686, 1.528, 2993.028, 36.8, 218.637, 2.92, 1.2, 
  20.4, 24.651, 1.4, 66.7}, {"KEN", "Africa", "Kenya", "2020-04-02", 81., 
  22., 1., 0., 1.506, 0.409, 0.019, 0., 2350., 662., 0.044, 0.012, 250., 
  0.005, "units unclear", 87.04, 5.37713*^7, 87.324, 20., 2.686, 1.528, 
  2993.028, 36.8, 218.637, 2.92, 1.2, 20.4, 24.651, 1.4, 66.7}, 
 {"KEN", "Africa", "Kenya", "2020-04-03", 110., 29., 3., 2., 2.046, 0.539, 
  0.056, 0.037, 2712., 362., 0.05, 0.007, 285., 0.005, "units unclear", 
  87.04, 5.37713*^7, 87.324, 20., 2.686, 1.528, 2993.028, 36.8, 218.637, 
  2.92, 1.2, 20.4, 24.651, 1.4, 66.7}, {"KEN", "Africa", "Kenya", 
  "2020-04-04", 122., 12., 4., 1., 2.269, 0.223, 0.074, 0.019, 3084., 372., 
  0.057, 0.007, 322., 0.006, "units unclear", 87.04, 5.37713*^7, 87.324, 20., 
  2.686, 1.528, 2993.028, 36.8, 218.637, 2.92, 1.2, 20.4, 24.651, 1.4, 66.7}, 
 {"KEN", "Africa", "Kenya", "2020-04-05", 126., 4., 4., 0., 2.343, 0.074, 
  0.074, 0., 3614., 530., 0.067, 0.01, 387., 0.007, "units unclear", 87.04, 
  5.37713*^7, 87.324, 20., 2.686, 1.528, 2993.028, 36.8, 218.637, 2.92, 1.2, 
  20.4, 24.651, 1.4, 66.7}, {"KEN", "Africa", "Kenya", "2020-04-06", 142., 
  16., 4., 0., 2.641, 0.298, 0.074, 0., 4277., 663., 0.08, 0.012, 458., 
  0.009, "units unclear", 91.67, 5.37713*^7, 87.324, 20., 2.686, 1.528, 
  2993.028, 36.8, 218.637, 2.92, 1.2, 20.4, 24.651, 1.4, 66.7}, 
 {"KEN", "Africa", "Kenya", "2020-04-07", 158., 16., 4., 0., 2.938, 0.298, 
  0.074, 0., 4973., 696., 0.092, 0.013, 524., 0.01, "units unclear", 91.67, 
  5.37713*^7, 87.324, 20., 2.686, 1.528, 2993.028, 36.8, 218.637, 2.92, 1.2, 
  20.4, 24.651, 1.4, 66.7}, {"KEN", "Africa", "Kenya", "2020-04-08", 172., 
  14., 6., 2., 3.199, 0.26, 0.112, 0.037, 5278., 305., 0.098, 0.006, 513., 
  0.01, "units unclear", 91.67, 5.37713*^7, 87.324, 20., 2.686, 1.528, 
  2993.028, 36.8, 218.637, 2.92, 1.2, 20.4, 24.651, 1.4, 66.7}, 
 {"KEN", "Africa", "Kenya", "2020-04-09", 179., 7., 6., 0., 3.329, 0.13, 
  0.112, 0., 5586., 308., 0.104, 0.006, 462., 0.009, "units unclear", 91.67, 
  5.37713*^7, 87.324, 20., 2.686, 1.528, 2993.028, 36.8, 218.637, 2.92, 1.2, 
  20.4, 24.651, 1.4, 66.7}, {"KEN", "Africa", "Kenya", "2020-04-10", 184., 
  5., 7., 1., 3.422, 0.093, 0.13, 0.019, 6192., 606., 0.115, 0.011, 497., 
  0.009, "units unclear", 91.67, 5.37713*^7, 87.324, 20., 2.686, 1.528, 
  2993.028, 36.8, 218.637, 2.92, 1.2, 20.4, 24.651, 1.4, 66.7}, 
 {"KEN", "Africa", "Kenya", "2020-04-11", 189., 5., 7., 0., 3.515, 0.093, 
  0.13, 0., 6683., 491., 0.124, 0.009, 514., 0.01, "units unclear", 91.67, 
  5.37713*^7, 87.324, 20., 2.686, 1.528, 2993.028, 36.8, 218.637, 2.92, 1.2, 
  20.4, 24.651, 1.4, 66.7}, {"KEN", "Africa", "Kenya", "2020-04-12", 191., 
  2., 7., 0., 3.552, 0.037, 0.13, 0., 7449., 766., 0.139, 0.014, 548., 0.01, 
  "units unclear", 91.67, 5.37713*^7, 87.324, 20., 2.686, 1.528, 2993.028, 
  36.8, 218.637, 2.92, 1.2, 20.4, 24.651, 1.4, 66.7}, 
 {"KEN", "Africa", "Kenya", "2020-04-13", 197., 6., 8., 1., 3.664, 0.112, 
  0.149, 0.019, 8123., 674., 0.151, 0.013, 549., 0.01, "units unclear", 
  91.67, 5.37713*^7, 87.324, 20., 2.686, 1.528, 2993.028, 36.8, 218.637, 
  2.92, 1.2, 20.4, 24.651, 1.4, 66.7}, {"KEN", "Africa", "Kenya", 
  "2020-04-14", 208., 11., 9., 1., 3.868, 0.205, 0.167, 0.019, 8817., 694., 
  0.164, 0.013, 549., 0.01, "units unclear", 91.67, 5.37713*^7, 87.324, 20., 
  2.686, 1.528, 2993.028, 36.8, 218.637, 2.92, 1.2, 20.4, 24.651, 1.4, 66.7}, 
 {"KEN", "Africa", "Kenya", "2020-04-15", 216., 8., 9., 0., 4.017, 0.149, 
  0.167, 0., 9620., 803., 0.179, 0.015, 620., 0.012, "units unclear", 91.67, 
  5.37713*^7, 87.324, 20., 2.686, 1.528, 2993.028, 36.8, 218.637, 2.92, 1.2, 
  20.4, 24.651, 1.4, 66.7}, {"KEN", "Africa", "Kenya", "2020-04-16", 225., 
  9., 10., 1., 4.184, 0.167, 0.186, 0.019, 10324., 704., 0.192, 0.013, 677., 
  0.013, "units unclear", 91.67, 5.37713*^7, 87.324, 20., 2.686, 1.528, 
  2993.028, 36.8, 218.637, 2.92, 1.2, 20.4, 24.651, 1.4, 66.7}, 
 {"KEN", "Africa", "Kenya", "2020-04-17", 234., 9., 11., 1., 4.352, 0.167, 
  0.205, 0.019, 10774., 450., 0.2, 0.008, 655., 0.012, "units unclear", 
  91.67, 5.37713*^7, 87.324, 20., 2.686, 1.528, 2993.028, 36.8, 218.637, 
  2.92, 1.2, 20.4, 24.651, 1.4, 66.7}, {"KEN", "Africa", "Kenya", 
  "2020-04-18", 246., 12., 11., 0., 4.575, 0.223, 0.205, 0., 11889., 1115., 
  0.221, 0.021, 744., 0.014, "units unclear", 91.67, 5.37713*^7, 87.324, 20., 
  2.686, 1.528, 2993.028, 36.8, 218.637, 2.92, 1.2, 20.4, 24.651, 1.4, 66.7}, 
 {"KEN", "Africa", "Kenya", "2020-04-19", 262., 16., 12., 1., 4.872, 0.298, 
  0.223, 0.019, 13239., 1350., 0.246, 0.025, 827., 0.015, "units unclear", 
  91.67, 5.37713*^7, 87.324, 20., 2.686, 1.528, 2993.028, 36.8, 218.637, 
  2.92, 1.2, 20.4, 24.651, 1.4, 66.7}, {"KEN", "Africa", "Kenya", 
  "2020-04-20", 270., 8., 14., 2., 5.021, 0.149, 0.26, 0.037, 13872., 633., 
  0.258, 0.012, 821., 0.015, "units unclear", 91.67, 5.37713*^7, 87.324, 20., 
  2.686, 1.528, 2993.028, 36.8, 218.637, 2.92, 1.2, 20.4, 24.651, 1.4, 66.7}, 
 {"KEN", "Africa", "Kenya", "2020-04-21", 281., 11., 14., 0., 5.226, 0.205, 
  0.26, 0., 14704., 832., 0.273, 0.015, 841., 0.016, "units unclear", 91.67, 
  5.37713*^7, 87.324, 20., 2.686, 1.528, 2993.028, 36.8, 218.637, 2.92, 1.2, 
  20.4, 24.651, 1.4, 66.7}, {"KEN", "Africa", "Kenya", "2020-04-22", 281., 
  0., 14., 0., 5.226, 0., 0.26, 0., 15411., 707., 0.287, 0.013, 827., 0.015, 
  "units unclear", 91.67, 5.37713*^7, 87.324, 20., 2.686, 1.528, 2993.028, 
  36.8, 218.637, 2.92, 1.2, 20.4, 24.651, 1.4, 66.7}, 
 {"KEN", "Africa", "Kenya", "2020-04-23", 303., 22., 14., 0., 5.635, 0.409, 
  0.26, 0., 16079., 668., 0.299, 0.012, 822., 0.015, "units unclear", 91.67, 
  5.37713*^7, 87.324, 20., 2.686, 1.528, 2993.028, 36.8, 218.637, 2.92, 1.2, 
  20.4, 24.651, 1.4, 66.7}, {"KEN", "Africa", "Kenya", "2020-04-24", 320., 
  17., 14., 0., 5.951, 0.316, 0.26, 0., 16738., 659., 0.311, 0.012, 852., 
  0.016, "units unclear", 91.67, 5.37713*^7, 87.324, 20., 2.686, 1.528, 
  2993.028, 36.8, 218.637, 2.92, 1.2, 20.4, 24.651, 1.4, 66.7}, 
 {"KEN", "Africa", "Kenya", "2020-04-25", 336., 16., 14., 0., 6.249, 0.298, 
  0.26, 0., "", "", "", "", 777., 0.014, "units unclear", 91.67, 5.37713*^7, 
  87.324, 20., 2.686, 1.528, 2993.028, 36.8, 218.637, 2.92, 1.2, 20.4, 
  24.651, 1.4, 66.7}, {"KEN", "Africa", "Kenya", "2020-04-26", 343., 7., 14., 
  0., 6.379, 0.13, 0.26, 0., "", "", "", "", 668., 0.012, "units unclear", 
  91.67, 5.37713*^7, 87.324, 20., 2.686, 1.528, 2993.028, 36.8, 218.637, 
  2.92, 1.2, 20.4, 24.651, 1.4, 66.7}, {"KEN", "Africa", "Kenya", 
  "2020-04-27", 355., 12., 14., 0., 6.602, 0.223, 0.26, 0., "", "", "", "", 
  662., 0.012, "units unclear", 91.67, 5.37713*^7, 87.324, 20., 2.686, 1.528, 
  2993.028, 36.8, 218.637, 2.92, 1.2, 20.4, 24.651, 1.4, 66.7}, 
 {"KEN", "Africa", "Kenya", "2020-04-28", 363., 8., 14., 0., 6.751, 0.149, 
  0.26, 0., "", "", "", "", 627., 0.012, "units unclear", 91.67, 5.37713*^7, 
  87.324, 20., 2.686, 1.528, 2993.028, 36.8, 218.637, 2.92, 1.2, 20.4, 
  24.651, 1.4, 66.7}, {"KEN", "Africa", "Kenya", "2020-04-29", 374., 11., 
  14., 0., 6.955, 0.205, 0.26, 0., "", "", "", "", 610., 0.011, 
  "units unclear", 91.67, 5.37713*^7, 87.324, 20., 2.686, 1.528, 2993.028, 
  36.8, 218.637, 2.92, 1.2, 20.4, 24.651, 1.4, 66.7}, 
 {"KEN", "Africa", "Kenya", "2020-04-30", 384., 10., 15., 1., 7.141, 0.186, 
  0.279, 0.019, 20268., "", 0.377, "", 598., 0.011, "units unclear", 91.67, 
  5.37713*^7, 87.324, 20., 2.686, 1.528, 2993.028, 36.8, 218.637, 2.92, 1.2, 
  20.4, 24.651, 1.4, 66.7}, {"KEN", "Africa", "Kenya", "2020-05-01", 396., 
  12., 17., 2., 7.365, 0.223, 0.316, 0.037, 21702., 1434., 0.404, 0.027, 
  709., 0.013, "units unclear", 91.67, 5.37713*^7, 87.324, 20., 2.686, 1.528, 
  2993.028, 36.8, 218.637, 2.92, 1.2, 20.4, 24.651, 1.4, 66.7}, 
 {"KEN", "Africa", "Kenya", "2020-05-02", 411., 15., 21., 4., 7.643, 0.279, 
  0.391, 0.074, 22897., 1195., 0.426, 0.022, 796., 0.015, "units unclear", 
  91.67, 5.37713*^7, 87.324, 20., 2.686, 1.528, 2993.028, 36.8, 218.637, 
  2.92, 1.2, 20.4, 24.651, 1.4, 66.7}, {"KEN", "Africa", "Kenya", 
  "2020-05-03", 435., 24., 22., 1., 8.09, 0.446, 0.409, 0.019, 23780., 883., 
  0.442, 0.016, 838., 0.016, "units unclear", 91.67, 5.37713*^7, 87.324, 20., 
  2.686, 1.528, 2993.028, 36.8, 218.637, 2.92, 1.2, 20.4, 24.651, 1.4, 66.7}, 
 {"KEN", "Africa", "Kenya", "2020-05-04", 465., 30., 24., 2., 8.648, 0.558, 
  0.446, 0.037, 24792., 1012., 0.461, 0.019, 898., 0.017, "units unclear", 
  93.52, 5.37713*^7, 87.324, 20., 2.686, 1.528, 2993.028, 36.8, 218.637, 
  2.92, 1.2, 20.4, 24.651, 1.4, 66.7}, {"KEN", "Africa", "Kenya", 
  "2020-05-05", 490., 25., 24., 0., 9.113, 0.465, 0.446, 0., 25869., 1077., 
  0.481, 0.02, 968., 0.018, "units unclear", 93.52, 5.37713*^7, 87.324, 20., 
  2.686, 1.528, 2993.028, 36.8, 218.637, 2.92, 1.2, 20.4, 24.651, 1.4, 66.7}, 
 {"KEN", "Africa", "Kenya", "2020-05-06", 535., 45., 24., 0., 9.95, 0.837, 
  0.446, 0., "", "", "", "", 1054., 0.02, "units unclear", 93.52, 5.37713*^7, 
  87.324, 20., 2.686, 1.528, 2993.028, 36.8, 218.637, 2.92, 1.2, 20.4, 
  24.651, 1.4, 66.7}, {"KEN", "Africa", "Kenya", "2020-05-07", 582., 47., 
  26., 2., 10.824, 0.874, 0.484, 0.037, "", "", "", "", 1139., 0.021, 
  "units unclear", 93.52, 5.37713*^7, 87.324, 20., 2.686, 1.528, 2993.028, 
  36.8, 218.637, 2.92, 1.2, 20.4, 24.651, 1.4, 66.7}, 
 {"KEN", "Africa", "Kenya", "2020-05-08", 607., 25., 29., 3., 11.289, 0.465, 
  0.539, 0.056, 29430., "", 0.547, "", 1104., 0.021, "units unclear", 93.52, 
  5.37713*^7, 87.324, 20., 2.686, 1.528, 2993.028, 36.8, 218.637, 2.92, 1.2, 
  20.4, 24.651, 1.4, 66.7}, {"KEN", "Africa", "Kenya", "2020-05-09", 621., 
  14., 29., 0., 11.549, 0.26, 0.539, 0., 31041., 1611., 0.577, 0.03, 1163., 
  0.022, "units unclear", 93.52, 5.37713*^7, 87.324, 20., 2.686, 1.528, 
  2993.028, 36.8, 218.637, 2.92, 1.2, 20.4, 24.651, 1.4, 66.7}, 
 {"KEN", "Africa", "Kenya", "2020-05-10", 649., 28., 30., 1., 12.07, 0.521, 
  0.558, 0.019, 32097., 1056., 0.597, 0.02, 1188., 0.022, "units unclear", 
  93.52, 5.37713*^7, 87.324, 20., 2.686, 1.528, 2993.028, 36.8, 218.637, 
  2.92, 1.2, 20.4, 24.651, 1.4, 66.7}, {"KEN", "Africa", "Kenya", 
  "2020-05-11", 672., 23., 32., 2., 12.497, 0.428, 0.595, 0.037, 32938., 
  841., 0.613, 0.016, 1164., 0.022, "units unclear", 93.52, 5.37713*^7, 
  87.324, 20., 2.686, 1.528, 2993.028, 36.8, 218.637, 2.92, 1.2, 20.4, 
  24.651, 1.4, 66.7}, {"KEN", "Africa", "Kenya", "2020-05-12", 700., 28., 
  33., 1., 13.018, 0.521, 0.614, 0.019, 33916., 978., 0.631, 0.018, 1150., 
  0.021, "units unclear", 93.52, 5.37713*^7, 87.324, 20., 2.686, 1.528, 
  2993.028, 36.8, 218.637, 2.92, 1.2, 20.4, 24.651, 1.4, 66.7}, 
 {"KEN", "Africa", "Kenya", "2020-05-13", 715., 15., 36., 3., 13.297, 0.279, 
  0.67, 0.056, 35432., 1516., 0.659, 0.028, 1197., 0.022, "units unclear", 
  93.52, 5.37713*^7, 87.324, 20., 2.686, 1.528, 2993.028, 36.8, 218.637, 
  2.92, 1.2, 20.4, 24.651, 1.4, 66.7}, {"KEN", "Africa", "Kenya", 
  "2020-05-14", 737., 22., 40., 4., 13.706, 0.409, 0.744, 0.074, 36918., 
  1486., 0.687, 0.028, 1239., 0.023, "units unclear", 93.52, 5.37713*^7, 
  87.324, 20., 2.686, 1.528, 2993.028, 36.8, 218.637, 2.92, 1.2, 20.4, 
  24.651, 1.4, 66.7}, {"KEN", "Africa", "Kenya", "2020-05-15", 758., 21., 
  42., 2., 14.097, 0.391, 0.781, 0.037, 39018., 2100., 0.726, 0.039, 1370., 
  0.025, "units unclear", 93.52, 5.37713*^7, 87.324, 20., 2.686, 1.528, 
  2993.028, 36.8, 218.637, 2.92, 1.2, 20.4, 24.651, 1.4, 66.7}, 
 {"KEN", "Africa", "Kenya", "2020-05-16", 781., 23., 45., 3., 14.524, 0.428, 
  0.837, 0.056, "", "", "", "", 1475., 0.027, "units unclear", 93.52, 
  5.37713*^7, 87.324, 20., 2.686, 1.528, 2993.028, 36.8, 218.637, 2.92, 1.2, 
  20.4, 24.651, 1.4, 66.7}, {"KEN", "Africa", "Kenya", "2020-05-17", 830., 
  49., 50., 5., 15.436, 0.911, 0.93, 0.093, 43712., "", 0.813, "", 1659., 
  0.031, "units unclear", 93.52, 5.37713*^7, 87.324, 20., 2.686, 1.528, 
  2993.028, 36.8, 218.637, 2.92, 1.2, 20.4, 24.651, 1.4, 66.7}, 
 {"KEN", "Africa", "Kenya", "2020-05-18", 887., 57., 50., 0., 16.496, 1.06, 
  0.93, 0., 44851., 1139., 0.834, 0.021, 1702., 0.032, "units unclear", 
  93.52, 5.37713*^7, 87.324, 20., 2.686, 1.528, 2993.028, 36.8, 218.637, 
  2.92, 1.2, 20.4, 24.651, 1.4, 66.7}, {"KEN", "Africa", "Kenya", 
  "2020-05-19", 912., 25., 50., 0., 16.961, 0.465, 0.93, 0., 46784., 1933., 
  0.87, 0.036, 1838., 0.034, "units unclear", 93.52, 5.37713*^7, 87.324, 20., 
  2.686, 1.528, 2993.028, 36.8, 218.637, 2.92, 1.2, 20.4, 24.651, 1.4, 66.7}, 
 {"KEN", "Africa", "Kenya", "2020-05-20", 963., 51., 50., 0., 17.909, 0.948, 
  0.93, 0., 49405., 2621., 0.919, 0.049, 1996., 0.037, "units unclear", 
  93.52, 5.37713*^7, 87.324, 20., 2.686, 1.528, 2993.028, 36.8, 218.637, 
  2.92, 1.2, 20.4, 24.651, 1.4, 66.7}, {"KEN", "Africa", "Kenya", 
  "2020-05-21", 1029., 66., 50., 0., 19.137, 1.227, 0.93, 0., 52507., 3102., 
  0.976, 0.058, 2227., 0.041, "units unclear", 93.52, 5.37713*^7, 87.324, 
  20., 2.686, 1.528, 2993.028, 36.8, 218.637, 2.92, 1.2, 20.4, 24.651, 1.4, 
  66.7}, {"KEN", "Africa", "Kenya", "2020-05-22", 1109., 80., 50., 0., 
  20.624, 1.488, 0.93, 0., 55074., 2567., 1.024, 0.048, 2294., 0.043, 
  "units unclear", 93.52, 5.37713*^7, 87.324, 20., 2.686, 1.528, 2993.028, 
  36.8, 218.637, 2.92, 1.2, 20.4, 24.651, 1.4, 66.7}, 
 {"KEN", "Africa", "Kenya", "2020-05-23", 1161., 52., 50., 0., 21.591, 0.967, 
  0.93, 0., "", "", "", "", 2257., 0.042, "units unclear", 93.52, 5.37713*^7, 
  87.324, 20., 2.686, 1.528, 2993.028, 36.8, 218.637, 2.92, 1.2, 20.4, 
  24.651, 1.4, 66.7}, {"KEN", "Africa", "Kenya", "2020-05-24", 1192., 31., 
  50., 0., 22.168, 0.577, 0.93, 0., 59260., "", 1.102, "", 2221., 0.041, 
  "units unclear", 93.52, 5.37713*^7, 87.324, 20., 2.686, 1.528, 2993.028, 
  36.8, 218.637, 2.92, 1.2, 20.4, 24.651, 1.4, 66.7}, 
 {"KEN", "Africa", "Kenya", "2020-05-25", 1214., 22., 51., 1., 22.577, 0.409, 
  0.948, 0.019, 61971., 2711., 1.152, 0.05, 2446., 0.045, "units unclear", 
  93.52, 5.37713*^7, 87.324, 20., 2.686, 1.528, 2993.028, 36.8, 218.637, 
  2.92, 1.2, 20.4, 24.651, 1.4, 66.7}, {"KEN", "Africa", "Kenya", 
  "2020-05-26", 1286., 72., 52., 1., 23.916, 1.339, 0.967, 0.019, 64264., 
  2293., 1.195, 0.043, 2497., 0.046, "units unclear", 93.52, 5.37713*^7, 
  87.324, 20., 2.686, 1.528, 2993.028, 36.8, 218.637, 2.92, 1.2, 20.4, 
  24.651, 1.4, 66.7}, {"KEN", "Africa", "Kenya", "2020-05-27", 1348., 62., 
  52., 0., 25.069, 1.153, 0.967, 0., 67341., 3077., 1.252, 0.057, 2562., 
  0.048, "units unclear", 93.52, 5.37713*^7, 87.324, 20., 2.686, 1.528, 
  2993.028, 36.8, 218.637, 2.92, 1.2, 20.4, 24.651, 1.4, 66.7}, 
 {"KEN", "Africa", "Kenya", "2020-05-28", 1471., 123., 55., 3., 27.357, 
  2.287, 1.023, 0.056, 70172., 2831., 1.305, 0.053, 2524., 0.047, 
  "units unclear", 93.52, 5.37713*^7, 87.324, 20., 2.686, 1.528, 2993.028, 
  36.8, 218.637, 2.92, 1.2, 20.4, 24.651, 1.4, 66.7}, 
 {"KEN", "Africa", "Kenya", "2020-05-29", 1618., 147., 58., 3., 30.09, 2.734, 
  1.079, 0.056, 74003., 3831., 1.376, 0.071, 2704., 0.05, "units unclear", 
  93.52, 5.37713*^7, 87.324, 20., 2.686, 1.528, 2993.028, 36.8, 218.637, 
  2.92, 1.2, 20.4, 24.651, 1.4, 66.7}, {"KEN", "Africa", "Kenya", 
  "2020-05-30", 1745., 127., 62., 4., 32.452, 2.362, 1.153, 0.074, "", "", 
  "", "", 2729., 0.051, "units unclear", 93.52, 5.37713*^7, 87.324, 20., 
  2.686, 1.528, 2993.028, 36.8, 218.637, 2.92, 1.2, 20.4, 24.651, 1.4, 66.7}, 
 {"KEN", "Africa", "Kenya", "2020-05-31", 1888., 143., 63., 1., 35.112, 
  2.659, 1.172, 0.019, 78536., "", 1.461, "", 2754., 0.051, "units unclear", 
  93.52, 5.37713*^7, 87.324, 20., 2.686, 1.528, 2993.028, 36.8, 218.637, 
  2.92, 1.2, 20.4, 24.651, 1.4, 66.7}, {"KEN", "Africa", "Kenya", 
  "2020-06-01", 1962., 74., 64., 1., 36.488, 1.376, 1.19, 0.019, 80054., 
  1518., 1.489, 0.028, 2583., 0.048, "units unclear", 93.52, 5.37713*^7, 
  87.324, 20., 2.686, 1.528, 2993.028, 36.8, 218.637, 2.92, 1.2, 20.4, 
  24.651, 1.4, 66.7}, {"KEN", "Africa", "Kenya", "2020-06-02", 2021., 59., 
  69., 5., 37.585, 1.097, 1.283, 0.093, 82946., 2892., 1.543, 0.054, 2669., 
  0.05, "units unclear", 93.52, 5.37713*^7, 87.324, 20., 2.686, 1.528, 
  2993.028, 36.8, 218.637, 2.92, 1.2, 20.4, 24.651, 1.4, 66.7}, 
 {"KEN", "Africa", "Kenya", "2020-06-03", 2093., 72., 71., 2., 38.924, 1.339, 
  1.32, 0.037, 85058., 2112., 1.582, 0.039, 2531., 0.047, "units unclear", 
  93.52, 5.37713*^7, 87.324, 20., 2.686, 1.528, 2993.028, 36.8, 218.637, 
  2.92, 1.2, 20.4, 24.651, 1.4, 66.7}, {"KEN", "Africa", "Kenya", 
  "2020-06-04", 2216., 123., 74., 3., 41.212, 2.287, 1.376, 0.056, 87698., 
  2640., 1.631, 0.049, 2504., 0.047, "units unclear", 93.52, 5.37713*^7, 
  87.324, 20., 2.686, 1.528, 2993.028, 36.8, 218.637, 2.92, 1.2, 20.4, 
  24.651, 1.4, 66.7}, {"KEN", "Africa", "Kenya", "2020-06-05", 2340., 124., 
  78., 4., 43.518, 2.306, 1.451, 0.074, 90875., 3177., 1.69, 0.059, 2410., 
  0.045, "units unclear", 93.52, 5.37713*^7, 87.324, 20., 2.686, 1.528, 
  2993.028, 36.8, 218.637, 2.92, 1.2, 20.4, 24.651, 1.4, 66.7}, 
 {"KEN", "Africa", "Kenya", "2020-06-06", 2474., 134., 79., 1., 46.01, 2.492, 
  1.469, 0.019, 94507., 3632., 1.758, 0.068, 2605., 0.048, "units unclear", 
  93.52, 5.37713*^7, 87.324, 20., 2.686, 1.528, 2993.028, 36.8, 218.637, 
  2.92, 1.2, 20.4, 24.651, 1.4, 66.7}, {"KEN", "Africa", "Kenya", 
  "2020-06-07", 2600., 126., 83., 4., 48.353, 2.343, 1.544, 0.074, 97340., 
  2833., 1.81, 0.053, 2686., 0.05, "units unclear", 93.52, 5.37713*^7, 
  87.324, 20., 2.686, 1.528, 2993.028, 36.8, 218.637, 2.92, 1.2, 20.4, 
  24.651, 1.4, 66.7}, {"KEN", "Africa", "Kenya", "2020-06-08", 2767., 167., 
  84., 1., 51.459, 3.106, 1.562, 0.019, 98439., 1099., 1.831, 0.02, 2626., 
  0.049, "units unclear", 93.52, 5.37713*^7, 87.324, 20., 2.686, 1.528, 
  2993.028, 36.8, 218.637, 2.92, 1.2, 20.4, 24.651, 1.4, 66.7}, 
 {"KEN", "Africa", "Kenya", "2020-06-09", 2862., 95., 85., 1., 53.225, 1.767, 
  1.581, 0.019, 100683., 2244., 1.872, 0.042, 2534., 0.047, "units unclear", 
  93.52, 5.37713*^7, 87.324, 20., 2.686, 1.528, 2993.028, 36.8, 218.637, 
  2.92, 1.2, 20.4, 24.651, 1.4, 66.7}, {"KEN", "Africa", "Kenya", 
  "2020-06-10", 2989., 127., 88., 3., 55.587, 2.362, 1.637, 0.056, 102956., 
  2273., 1.915, 0.042, 2557., 0.048, "units unclear", 93.52, 5.37713*^7, 
  87.324, 20., 2.686, 1.528, 2993.028, 36.8, 218.637, 2.92, 1.2, 20.4, 
  24.651, 1.4, 66.7}, {"KEN", "Africa", "Kenya", "2020-06-11", 3094., 105., 
  89., 1., 57.54, 1.953, 1.655, 0.019, 106247., 3291., 1.976, 0.061, 2650., 
  0.049, "units unclear", 93.52, 5.37713*^7, 87.324, 20., 2.686, 1.528, 
  2993.028, 36.8, 218.637, 2.92, 1.2, 20.4, 24.651, 1.4, 66.7}, 
 {"KEN", "Africa", "Kenya", "2020-06-12", 3215., 121., 92., 3., 59.79, 2.25, 
  1.711, 0.056, 108666., 2419., 2.021, 0.045, 2542., 0.047, "units unclear", 
  93.52, 5.37713*^7, 87.324, 20., 2.686, 1.528, 2993.028, 36.8, 218.637, 
  2.92, 1.2, 20.4, 24.651, 1.4, 66.7}, {"KEN", "Africa", "Kenya", 
  "2020-06-13", 3305., 90., 96., 4., 61.464, 1.674, 1.785, 0.074, 112171., 
  3505., 2.086, 0.065, 2523., 0.047, "units unclear", 93.52, 5.37713*^7, 
  87.324, 20., 2.686, 1.528, 2993.028, 36.8, 218.637, 2.92, 1.2, 20.4, 
  24.651, 1.4, 66.7}, {"KEN", "Africa", "Kenya", "2020-06-14", 3457., 152., 
  100., 4., 64.291, 2.827, 1.86, 0.074, 115336., 3165., 2.145, 0.059, 2571., 
  0.048, "units unclear", 93.52, 5.37713*^7, 87.324, 20., 2.686, 1.528, 
  2993.028, 36.8, 218.637, 2.92, 1.2, 20.4, 24.651, 1.4, 66.7}, 
 {"KEN", "Africa", "Kenya", "2020-06-15", 3594., 137., 103., 3., 66.839, 
  2.548, 1.916, 0.056, 118701., 3365., 2.208, 0.063, 2895., 0.054, 
  "units unclear", 93.52, 5.37713*^7, 87.324, 20., 2.686, 1.528, 2993.028, 
  36.8, 218.637, 2.92, 1.2, 20.4, 24.651, 1.4, 66.7}, 
 {"KEN", "Africa", "Kenya", "2020-06-16", 3727., 133., 104., 1., 69.312, 
  2.473, 1.934, 0.019, 121956., 3255., 2.268, 0.061, 3039., 0.057, 
  "units unclear", 93.52, 5.37713*^7, 87.324, 20., 2.686, 1.528, 2993.028, 
  36.8, 218.637, 2.92, 1.2, 20.4, 24.651, 1.4, 66.7}, 
 {"KEN", "Africa", "Kenya", "2020-06-17", 3860., 133., 105., 1., 71.786, 
  2.473, 1.953, 0.019, "", "", "", "", 3324., 0.062, "units unclear", 93.52, 
  5.37713*^7, 87.324, 20., 2.686, 1.528, 2993.028, 36.8, 218.637, 2.92, 1.2, 
  20.4, 24.651, 1.4, 66.7}, {"KEN", "Africa", "Kenya", "2020-06-18", 4044., 
  184., 107., 2., 75.207, 3.422, 1.99, 0.037, 130498., "", 2.427, "", 3464., 
  0.064, "units unclear", 93.52, 5.37713*^7, 87.324, 20., 2.686, 1.528, 
  2993.028, 36.8, 218.637, 2.92, 1.2, 20.4, 24.651, 1.4, 66.7}, 
 {"KEN", "Africa", "Kenya", "2020-06-19", 4257., 213., 117., 10., 79.169, 
  3.961, 2.176, 0.186, 133541., 3043., 2.483, 0.057, 3554., 0.066, 
  "units unclear", 93.52, 5.37713*^7, 87.324, 20., 2.686, 1.528, 2993.028, 
  36.8, 218.637, 2.92, 1.2, 20.4, 24.651, 1.4, 66.7}, 
 {"KEN", "Africa", "Kenya", "2020-06-20", 4374., 117., 119., 2., 81.345, 
  2.176, 2.213, 0.037, 136361., 2820., 2.536, 0.052, 3456., 0.064, 
  "units unclear", 93.52, 5.37713*^7, 87.324, 20., 2.686, 1.528, 2993.028, 
  36.8, 218.637, 2.92, 1.2, 20.4, 24.651, 1.4, 66.7}, 
 {"KEN", "Africa", "Kenya", "2020-06-21", 4478., 104., 121., 2., 83.279, 
  1.934, 2.25, 0.037, 140012., 3651., 2.604, 0.068, 3525., 0.066, 
  "units unclear", 93.52, 5.37713*^7, 87.324, 20., 2.686, 1.528, 2993.028, 
  36.8, 218.637, 2.92, 1.2, 20.4, 24.651, 1.4, 66.7}, 
 {"KEN", "Africa", "Kenya", "2020-06-22", 4738., 260., 123., 2., 88.114, 
  4.835, 2.287, 0.037, 142366., 2354., 2.648, 0.044, 3381., 0.063, 
  "units unclear", 93.52, 5.37713*^7, 87.324, 20., 2.686, 1.528, 2993.028, 
  36.8, 218.637, 2.92, 1.2, 20.4, 24.651, 1.4, 66.7}, 
 {"KEN", "Africa", "Kenya", "2020-06-23", 4797., 59., 125., 2., 89.211, 
  1.097, 2.325, 0.037, 146537., 4171., 2.725, 0.078, 3512., 0.065, 
  "units unclear", 87.04, 5.37713*^7, 87.324, 20., 2.686, 1.528, 2993.028, 
  36.8, 218.637, 2.92, 1.2, 20.4, 24.651, 1.4, 66.7}, 
 {"KEN", "Africa", "Kenya", "2020-06-24", 4952., 155., 128., 3., 92.094, 
  2.883, 2.38, 0.056, 151396., 4859., 2.816, 0.09, 3596., 0.067, 
  "units unclear", 87.04, 5.37713*^7, 87.324, 20., 2.686, 1.528, 2993.028, 
  36.8, 218.637, 2.92, 1.2, 20.4, 24.651, 1.4, 66.7}, 
 {"KEN", "Africa", "Kenya", "2020-06-25", 5206., 254., 130., 2., 96.817, 
  4.724, 2.418, 0.037, 155314., 3918., 2.888, 0.073, 3545., 0.066, 
  "units unclear", 87.04, 5.37713*^7, 87.324, 20., 2.686, 1.528, 2993.028, 
  36.8, 218.637, 2.92, 1.2, 20.4, 24.651, 1.4, 66.7}, 
 {"KEN", "Africa", "Kenya", "2020-06-26", 5384., 178., 132., 2., 100.128, 
  3.31, 2.455, 0.037, 158404., 3090., 2.946, 0.057, 3552., 0.066, 
  "units unclear", 87.04, 5.37713*^7, 87.324, 20., 2.686, 1.528, 2993.028, 
  36.8, 218.637, 2.92, 1.2, 20.4, 24.651, 1.4, 66.7}, 
 {"KEN", "Africa", "Kenya", "2020-06-27", 5533., 149., 137., 5., 102.899, 
  2.771, 2.548, 0.093, 162478., 4074., 3.022, 0.076, 3731., 0.069, 
  "units unclear", 87.04, 5.37713*^7, 87.324, 20., 2.686, 1.528, 2993.028, 
  36.8, 218.637, 2.92, 1.2, 20.4, 24.651, 1.4, 66.7}, 
 {"KEN", "Africa", "Kenya", "2020-06-28", 5811., 278., 141., 4., 108.069, 
  5.17, 2.622, 0.074, 165196., 2718., 3.072, 0.051, 3598., 0.067, 
  "units unclear", 87.04, 5.37713*^7, 87.324, 20., 2.686, 1.528, 2993.028, 
  36.8, 218.637, 2.92, 1.2, 20.4, 24.651, 1.4, 66.7}, 
 {"KEN", "Africa", "Kenya", "2020-06-29", 6070., 259., 143., 2., 112.885, 
  4.817, 2.659, 0.037, 167417., 2221., 3.114, 0.041, 3579., 0.067, 
  "units unclear", 87.04, 5.37713*^7, 87.324, 20., 2.686, 1.528, 2993.028, 
  36.8, 218.637, 2.92, 1.2, 20.4, 24.651, 1.4, 66.7}, 
 {"KEN", "Africa", "Kenya", "2020-06-30", 6190., 120., 144., 1., 115.117, 
  2.232, 2.678, 0.019, 169836., 2419., 3.158, 0.045, 3328., 0.062, 
  "units unclear", 87.04, 5.37713*^7, 87.324, 20., 2.686, 1.528, 2993.028, 
  36.8, 218.637, 2.92, 1.2, 20.4, 24.651, 1.4, 66.7}, 
 {"KEN", "Africa", "Kenya", "2020-07-01", 6366., 176., 148., 4., 118.39, 
  3.273, 2.752, 0.074, 173355., 3519., 3.224, 0.065, 3137., 0.058, 
  "units unclear", 87.04, 5.37713*^7, 87.324, 20., 2.686, 1.528, 2993.028, 
  36.8, 218.637, 2.92, 1.2, 20.4, 24.651, 1.4, 66.7}, 
 {"KEN", "Africa", "Kenya", "2020-07-02", 6673., 307., 149., 1., 124.1, 
  5.709, 2.771, 0.019, 176059., 2704., 3.274, 0.05, 2964., 0.055, 
  "units unclear", 87.04, 5.37713*^7, 87.324, 20., 2.686, 1.528, 2993.028, 
  36.8, 218.637, 2.92, 1.2, 20.4, 24.651, 1.4, 66.7}, 
 {"KEN", "Africa", "Kenya", "2020-07-03", 6941., 268., 152., 3., 129.084, 
  4.984, 2.827, 0.056, 180206., 4147., 3.351, 0.077, 3115., 0.058, 
  "units unclear", "", 5.37713*^7, 87.324, 20., 2.686, 1.528, 2993.028, 36.8, 
  218.637, 2.92, 1.2, 20.4, 24.651, 1.4, 66.7}, 
 {"KEN", "Africa", "Kenya", "2020-07-04", 7188., 247., 154., 2., 133.677, 
  4.594, 2.864, 0.037, 185035., 4829., 3.441, 0.09, 3222., 0.06, 
  "units unclear", "", 5.37713*^7, 87.324, 20., 2.686, 1.528, 2993.028, 36.8, 
  218.637, 2.92, 1.2, 20.4, 24.651, 1.4, 66.7}, 
 {"KEN", "Africa", "Kenya", "2020-07-05", 7577., 389., 159., 5., 140.912, 
  7.234, 2.957, 0.093, 189263., 4228., 3.52, 0.079, 3438., 0.064, 
  "units unclear", "", 5.37713*^7, 87.324, 20., 2.686, 1.528, 2993.028, 36.8, 
  218.637, 2.92, 1.2, 20.4, 24.651, 1.4, 66.7}, 
 {"KEN", "Africa", "Kenya", "2020-07-06", 7886., 309., 160., 1., 146.658, 
  5.747, 2.976, 0.019, 191394., 2131., 3.559, 0.04, 3425., 0.064, 
  "units unclear", "", 5.37713*^7, 87.324, 20., 2.686, 1.528, 2993.028, 36.8, 
  218.637, 2.92, 1.2, 20.4, 24.651, 1.4, 66.7}, 
 {"KEN", "Africa", "Kenya", "2020-07-07", 8067., 181., 164., 4., 150.024, 
  3.366, 3.05, 0.074, "", "", "", "", "", "", "", "", 5.37713*^7, 87.324, 
  20., 2.686, 1.528, 2993.028, 36.8, 218.637, 2.92, 1.2, 20.4, 24.651, 1.4, 
  66.7}, {"KEN", "Africa", "Kenya", "2020-07-08", 8250., 183., 167., 3., 
  153.428, 3.403, 3.106, 0.056, "", "", "", "", "", "", "", "", 5.37713*^7, 
  87.324, 20., 2.686, 1.528, 2993.028, 36.8, 218.637, 2.92, 1.2, 20.4, 
  24.651, 1.4, 66.7}, {"OWID_KOS", "Europe", "Kosovo", "2020-03-14", 2., 2., 
  0., 0., 1.035, 1.035, 0., 0., "", "", "", "", "", "", "", 72.22, 
  1.932774*^6, 168.155, "", "", "", 9795.834, 0.6, "", "", "", "", "", "", 
  ""}, {"OWID_KOS", "Europe", "Kosovo", "2020-03-15", 5., 3., 0., 0., 2.587, 
  1.552, 0., 0., "", "", "", "", "", "", "", 85.19, 1.932774*^6, 168.155, "", 
  "", "", 9795.834, 0.6, "", "", "", "", "", "", ""}, 
 {"OWID_KOS", "Europe", "Kosovo", "2020-03-16", 13., 8., 0., 0., 6.726, 
  4.139, 0., 0., "", "", "", "", "", "", "", 85.19, 1.932774*^6, 168.155, "", 
  "", "", 9795.834, 0.6, "", "", "", "", "", "", ""}, 
 {"OWID_KOS", "Europe", "Kosovo", "2020-03-17", 16., 3., 0., 0., 8.278, 
  1.552, 0., 0., "", "", "", "", "", "", "", 85.19, 1.932774*^6, 168.155, "", 
  "", "", 9795.834, 0.6, "", "", "", "", "", "", ""}, 
 {"OWID_KOS", "Europe", "Kosovo", "2020-03-18", 19., 3., 0., 0., 9.83, 1.552, 
  0., 0., "", "", "", "", "", "", "", 85.19, 1.932774*^6, 168.155, "", "", 
  "", 9795.834, 0.6, "", "", "", "", "", "", ""}, 
 {"OWID_KOS", "Europe", "Kosovo", "2020-03-19", 20., 1., 0., 0., 10.348, 
  0.517, 0., 0., "", "", "", "", "", "", "", 85.19, 1.932774*^6, 168.155, "", 
  "", "", 9795.834, 0.6, "", "", "", "", "", "", ""}, 
 {"OWID_KOS", "Europe", "Kosovo", "2020-03-20", 21., 1., 0., 0., 10.865, 
  0.517, 0., 0., "", "", "", "", "", "", "", 85.19, 1.932774*^6, 168.155, "", 
  "", "", 9795.834, 0.6, "", "", "", "", "", "", ""}, 
 {"OWID_KOS", "Europe", "Kosovo", "2020-03-21", 24., 3., 0., 0., 12.417, 
  1.552, 0., 0., "", "", "", "", "", "", "", 85.19, 1.932774*^6, 168.155, "", 
  "", "", 9795.834, 0.6, "", "", "", "", "", "", ""}, 
 {"OWID_KOS", "Europe", "Kosovo", "2020-03-22", 31., 7., 0., 0., 16.039, 
  3.622, 0., 0., "", "", "", "", "", "", "", 85.19, 1.932774*^6, 168.155, "", 
  "", "", 9795.834, 0.6, "", "", "", "", "", "", ""}, 
 {"OWID_KOS", "Europe", "Kosovo", "2020-03-23", 33., 2., 1., 1., 17.074, 
  1.035, 0.517, 0.517, "", "", "", "", "", "", "", 87.96, 1.932774*^6, 
  168.155, "", "", "", 9795.834, 0.6, "", "", "", "", "", "", ""}, 
 {"OWID_KOS", "Europe", "Kosovo", "2020-03-24", 61., 28., 1., 0., 31.561, 
  14.487, 0.517, 0., "", "", "", "", "", "", "", 92.59, 1.932774*^6, 168.155, 
  "", "", "", 9795.834, 0.6, "", "", "", "", "", "", ""}, 
 {"OWID_KOS", "Europe", "Kosovo", "2020-03-25", 63., 2., 1., 0., 32.596, 
  1.035, 0.517, 0., "", "", "", "", "", "", "", 92.59, 1.932774*^6, 168.155, 
  "", "", "", 9795.834, 0.6, "", "", "", "", "", "", ""}, 
 {"OWID_KOS", "Europe", "Kosovo", "2020-03-26", 71., 8., 1., 0., 36.735, 
  4.139, 0.517, 0., "", "", "", "", "", "", "", 92.59, 1.932774*^6, 168.155, 
  "", "", "", 9795.834, 0.6, "", "", "", "", "", "", ""}, 
 {"OWID_KOS", "Europe", "Kosovo", "2020-03-27", 86., 15., 1., 0., 44.496, 
  7.761, 0.517, 0., "", "", "", "", "", "", "", 92.59, 1.932774*^6, 168.155, 
  "", "", "", 9795.834, 0.6, "", "", "", "", "", "", ""}, 
 {"OWID_KOS", "Europe", "Kosovo", "2020-03-28", 92., 6., 1., 0., 47.6, 3.104, 
  0.517, 0., "", "", "", "", "", "", "", 92.59, 1.932774*^6, 168.155, "", "", 
  "", 9795.834, 0.6, "", "", "", "", "", "", ""}, 
 {"OWID_KOS", "Europe", "Kosovo", "2020-03-29", 95., 3., 1., 0., 49.152, 
  1.552, 0.517, 0., "", "", "", "", "", "", "", 92.59, 1.932774*^6, 168.155, 
  "", "", "", 9795.834, 0.6, "", "", "", "", "", "", ""}, 
 {"OWID_KOS", "Europe", "Kosovo", "2020-03-30", 98., 3., 1., 0., 50.704, 
  1.552, 0.517, 0., "", "", "", "", "", "", "", 92.59, 1.932774*^6, 168.155, 
  "", "", "", 9795.834, 0.6, "", "", "", "", "", "", ""}, 
 {"OWID_KOS", "Europe", "Kosovo", "2020-03-31", 110., 12., 1., 0., 56.913, 
  6.209, 0.517, 0., "", "", "", "", "", "", "", 92.59, 1.932774*^6, 168.155, 
  "", "", "", 9795.834, 0.6, "", "", "", "", "", "", ""}, 
 {"OWID_KOS", "Europe", "Kosovo", "2020-04-01", 117., 7., 1., 0., 60.535, 
  3.622, 0.517, 0., "", "", "", "", "", "", "", 92.59, 1.932774*^6, 168.155, 
  "", "", "", 9795.834, 0.6, "", "", "", "", "", "", ""}, 
 {"OWID_KOS", "Europe", "Kosovo", "2020-04-02", 130., 13., 1., 0., 67.261, 
  6.726, 0.517, 0., "", "", "", "", "", "", "", 92.59, 1.932774*^6, 168.155, 
  "", "", "", 9795.834, 0.6, "", "", "", "", "", "", ""}, 
 {"OWID_KOS", "Europe", "Kosovo", "2020-04-03", 138., 8., 1., 0., 71.4, 
  4.139, 0.517, 0., "", "", "", "", "", "", "", 92.59, 1.932774*^6, 168.155, 
  "", "", "", 9795.834, 0.6, "", "", "", "", "", "", ""}, 
 {"OWID_KOS", "Europe", "Kosovo", "2020-04-04", 147., 9., 1., 0., 76.056, 
  4.657, 0.517, 0., "", "", "", "", "", "", "", 92.59, 1.932774*^6, 168.155, 
  "", "", "", 9795.834, 0.6, "", "", "", "", "", "", ""}, 
 {"OWID_KOS", "Europe", "Kosovo", "2020-04-05", 155., 8., 1., 0., 80.196, 
  4.139, 0.517, 0., "", "", "", "", "", "", "", 92.59, 1.932774*^6, 168.155, 
  "", "", "", 9795.834, 0.6, "", "", "", "", "", "", ""}, 
 {"OWID_KOS", "Europe", "Kosovo", "2020-04-06", 165., 10., 1., 0., 85.37, 
  5.174, 0.517, 0., "", "", "", "", "", "", "", 92.59, 1.932774*^6, 168.155, 
  "", "", "", 9795.834, 0.6, "", "", "", "", "", "", ""}, 
 {"OWID_KOS", "Europe", "Kosovo", "2020-04-07", 191., 26., 3., 2., 98.822, 
  13.452, 1.552, 1.035, "", "", "", "", "", "", "", 92.59, 1.932774*^6, 
  168.155, "", "", "", 9795.834, 0.6, "", "", "", "", "", "", ""}, 
 {"OWID_KOS", "Europe", "Kosovo", "2020-04-08", 210., 19., 5., 2., 108.652, 
  9.83, 2.587, 1.035, "", "", "", "", "", "", "", 92.59, 1.932774*^6, 
  168.155, "", "", "", 9795.834, 0.6, "", "", "", "", "", "", ""}, 
 {"OWID_KOS", "Europe", "Kosovo", "2020-04-09", 224., 14., 6., 1., 115.896, 
  7.243, 3.104, 0.517, "", "", "", "", "", "", "", 92.59, 1.932774*^6, 
  168.155, "", "", "", 9795.834, 0.6, "", "", "", "", "", "", ""}, 
 {"OWID_KOS", "Europe", "Kosovo", "2020-04-10", 227., 3., 7., 1., 117.448, 
  1.552, 3.622, 0.517, "", "", "", "", "", "", "", 92.59, 1.932774*^6, 
  168.155, "", "", "", 9795.834, 0.6, "", "", "", "", "", "", ""}, 
 {"OWID_KOS", "Europe", "Kosovo", "2020-04-11", 250., 23., 7., 0., 129.348, 
  11.9, 3.622, 0., "", "", "", "", "", "", "", 92.59, 1.932774*^6, 168.155, 
  "", "", "", 9795.834, 0.6, "", "", "", "", "", "", ""}, 
 {"OWID_KOS", "Europe", "Kosovo", "2020-04-12", 283., 33., 7., 0., 146.422, 
  17.074, 3.622, 0., "", "", "", "", "", "", "", 92.59, 1.932774*^6, 168.155, 
  "", "", "", 9795.834, 0.6, "", "", "", "", "", "", ""}, 
 {"OWID_KOS", "Europe", "Kosovo", "2020-04-13", 362., 79., 7., 0., 187.296, 
  40.874, 3.622, 0., "", "", "", "", "", "", "", 92.59, 1.932774*^6, 168.155, 
  "", "", "", 9795.834, 0.6, "", "", "", "", "", "", ""}, 
 {"OWID_KOS", "Europe", "Kosovo", "2020-04-14", 380., 18., 8., 1., 196.609, 
  9.313, 4.139, 0.517, "", "", "", "", "", "", "", 92.59, 1.932774*^6, 
  168.155, "", "", "", 9795.834, 0.6, "", "", "", "", "", "", ""}, 
 {"OWID_KOS", "Europe", "Kosovo", "2020-04-15", 395., 15., 8., 0., 204.369, 
  7.761, 4.139, 0., "", "", "", "", "", "", "", 92.59, 1.932774*^6, 168.155, 
  "", "", "", 9795.834, 0.6, "", "", "", "", "", "", ""}, 
 {"OWID_KOS", "Europe", "Kosovo", "2020-04-16", 436., 41., 9., 1., 225.583, 
  21.213, 4.657, 0.517, "", "", "", "", "", "", "", 92.59, 1.932774*^6, 
  168.155, "", "", "", 9795.834, 0.6, "", "", "", "", "", "", ""}, 
 {"OWID_KOS", "Europe", "Kosovo", "2020-04-17", 466., 30., 11., 2., 241.104, 
  15.522, 5.691, 1.035, "", "", "", "", "", "", "", 92.59, 1.932774*^6, 
  168.155, "", "", "", 9795.834, 0.6, "", "", "", "", "", "", ""}, 
 {"OWID_KOS", "Europe", "Kosovo", "2020-04-18", 502., 36., 12., 1., 259.73, 
  18.626, 6.209, 0.517, "", "", "", "", "", "", "", 92.59, 1.932774*^6, 
  168.155, "", "", "", 9795.834, 0.6, "", "", "", "", "", "", ""}, 
 {"OWID_KOS", "Europe", "Kosovo", "2020-04-19", 533., 31., 12., 0., 275.769, 
  16.039, 6.209, 0., "", "", "", "", "", "", "", 92.59, 1.932774*^6, 168.155, 
  "", "", "", 9795.834, 0.6, "", "", "", "", "", "", ""}, 
 {"OWID_KOS", "Europe", "Kosovo", "2020-04-20", 561., 28., 14., 2., 290.256, 
  14.487, 7.243, 1.035, "", "", "", "", "", "", "", 92.59, 1.932774*^6, 
  168.155, "", "", "", 9795.834, 0.6, "", "", "", "", "", "", ""}, 
 {"OWID_KOS", "Europe", "Kosovo", "2020-04-21", 598., 37., 14., 0., 309.4, 
  19.143, 7.243, 0., "", "", "", "", "", "", "", 92.59, 1.932774*^6, 168.155, 
  "", "", "", 9795.834, 0.6, "", "", "", "", "", "", ""}, 
 {"OWID_KOS", "Europe", "Kosovo", "2020-04-22", 604., 6., 17., 3., 312.504, 
  3.104, 8.796, 1.552, "", "", "", "", "", "", "", 92.59, 1.932774*^6, 
  168.155, "", "", "", 9795.834, 0.6, "", "", "", "", "", "", ""}, 
 {"OWID_KOS", "Europe", "Kosovo", "2020-04-23", 630., 26., 17., 0., 325.956, 
  13.452, 8.796, 0., "", "", "", "", "", "", "", 92.59, 1.932774*^6, 168.155, 
  "", "", "", 9795.834, 0.6, "", "", "", "", "", "", ""}, 
 {"OWID_KOS", "Europe", "Kosovo", "2020-04-24", 669., 39., 18., 1., 346.135, 
  20.178, 9.313, 0.517, "", "", "", "", "", "", "", 92.59, 1.932774*^6, 
  168.155, "", "", "", 9795.834, 0.6, "", "", "", "", "", "", ""}, 
 {"OWID_KOS", "Europe", "Kosovo", "2020-04-25", 703., 34., 18., 0., 363.726, 
  17.591, 9.313, 0., "", "", "", "", "", "", "", 92.59, 1.932774*^6, 168.155, 
  "", "", "", 9795.834, 0.6, "", "", "", "", "", "", ""}, 
 {"OWID_KOS", "Europe", "Kosovo", "2020-04-26", 731., 28., 18., 0., 378.213, 
  14.487, 9.313, 0., "", "", "", "", "", "", "", 92.59, 1.932774*^6, 168.155, 
  "", "", "", 9795.834, 0.6, "", "", "", "", "", "", ""}, 
 {"OWID_KOS", "Europe", "Kosovo", "2020-04-27", 764., 33., 20., 2., 395.287, 
  17.074, 10.348, 1.035, "", "", "", "", "", "", "", 92.59, 1.932774*^6, 
  168.155, "", "", "", 9795.834, 0.6, "", "", "", "", "", "", ""}, 
 {"OWID_KOS", "Europe", "Kosovo", "2020-04-28", 786., 22., 21., 1., 406.669, 
  11.383, 10.865, 0.517, "", "", "", "", "", "", "", 92.59, 1.932774*^6, 
  168.155, "", "", "", 9795.834, 0.6, "", "", "", "", "", "", ""}, 
 {"OWID_KOS", "Europe", "Kosovo", "2020-04-29", 798., 12., 21., 0., 412.878, 
  6.209, 10.865, 0., "", "", "", "", "", "", "", 92.59, 1.932774*^6, 168.155, 
  "", "", "", 9795.834, 0.6, "", "", "", "", "", "", ""}, 
 {"OWID_KOS", "Europe", "Kosovo", "2020-04-30", 808., 10., 21., 0., 418.052, 
  5.174, 10.865, 0., "", "", "", "", "", "", "", 92.59, 1.932774*^6, 168.155, 
  "", "", "", 9795.834, 0.6, "", "", "", "", "", "", ""}, 
 {"OWID_KOS", "Europe", "Kosovo", "2020-05-01", 820., 12., 24., 3., 424.261, 
  6.209, 12.417, 1.552, "", "", "", "", "", "", "", 92.59, 1.932774*^6, 
  168.155, "", "", "", 9795.834, 0.6, "", "", "", "", "", "", ""}, 
 {"OWID_KOS", "Europe", "Kosovo", "2020-05-02", 829., 9., 24., 0., 428.917, 
  4.657, 12.417, 0., "", "", "", "", "", "", "", 92.59, 1.932774*^6, 168.155, 
  "", "", "", 9795.834, 0.6, "", "", "", "", "", "", ""}, 
 {"OWID_KOS", "Europe", "Kosovo", "2020-05-03", 840., 11., 25., 1., 434.608, 
  5.691, 12.935, 0.517, "", "", "", "", "", "", "", 92.59, 1.932774*^6, 
  168.155, "", "", "", 9795.834, 0.6, "", "", "", "", "", "", ""}, 
 {"OWID_KOS", "Europe", "Kosovo", "2020-05-04", 851., 11., 25., 0., 440.3, 
  5.691, 12.935, 0., "", "", "", "", "", "", "", 92.59, 1.932774*^6, 168.155, 
  "", "", "", 9795.834, 0.6, "", "", "", "", "", "", ""}, 
 {"OWID_KOS", "Europe", "Kosovo", "2020-05-05", 855., 4., 26., 1., 442.369, 
  2.07, 13.452, 0.517, "", "", "", "", "", "", "", 92.59, 1.932774*^6, 
  168.155, "", "", "", 9795.834, 0.6, "", "", "", "", "", "", ""}, 
 {"OWID_KOS", "Europe", "Kosovo", "2020-05-06", 856., 1., 26., 0., 442.887, 
  0.517, 13.452, 0., "", "", "", "", "", "", "", 92.59, 1.932774*^6, 168.155, 
  "", "", "", 9795.834, 0.6, "", "", "", "", "", "", ""}, 
 {"OWID_KOS", "Europe", "Kosovo", "2020-05-07", 860., 4., 26., 0., 444.956, 
  2.07, 13.452, 0., "", "", "", "", "", "", "", 92.59, 1.932774*^6, 168.155, 
  "", "", "", 9795.834, 0.6, "", "", "", "", "", "", ""}, 
 {"OWID_KOS", "Europe", "Kosovo", "2020-05-08", 861., 1., 27., 1., 445.474, 
  0.517, 13.97, 0.517, "", "", "", "", "", "", "", 92.59, 1.932774*^6, 
  168.155, "", "", "", 9795.834, 0.6, "", "", "", "", "", "", ""}, 
 {"OWID_KOS", "Europe", "Kosovo", "2020-05-09", 862., 1., 28., 1., 445.991, 
  0.517, 14.487, 0.517, "", "", "", "", "", "", "", 92.59, 1.932774*^6, 
  168.155, "", "", "", 9795.834, 0.6, "", "", "", "", "", "", ""}, 
 {"OWID_KOS", "Europe", "Kosovo", "2020-05-10", 870., 8., 28., 0., 450.13, 
  4.139, 14.487, 0., "", "", "", "", "", "", "", 92.59, 1.932774*^6, 168.155, 
  "", "", "", 9795.834, 0.6, "", "", "", "", "", "", ""}, 
 {"OWID_KOS", "Europe", "Kosovo", "2020-05-11", 884., 14., 28., 0., 457.374, 
  7.243, 14.487, 0., "", "", "", "", "", "", "", 92.59, 1.932774*^6, 168.155, 
  "", "", "", 9795.834, 0.6, "", "", "", "", "", "", ""}, 
 {"OWID_KOS", "Europe", "Kosovo", "2020-05-12", 895., 11., 28., 0., 463.065, 
  5.691, 14.487, 0., "", "", "", "", "", "", "", 92.59, 1.932774*^6, 168.155, 
  "", "", "", 9795.834, 0.6, "", "", "", "", "", "", ""}, 
 {"OWID_KOS", "Europe", "Kosovo", "2020-05-13", 919., 24., 29., 1., 475.482, 
  12.417, 15.004, 0.517, "", "", "", "", "", "", "", 92.59, 1.932774*^6, 
  168.155, "", "", "", 9795.834, 0.6, "", "", "", "", "", "", ""}, 
 {"OWID_KOS", "Europe", "Kosovo", "2020-05-14", 927., 8., 29., 0., 479.622, 
  4.139, 15.004, 0., "", "", "", "", "", "", "", 92.59, 1.932774*^6, 168.155, 
  "", "", "", 9795.834, 0.6, "", "", "", "", "", "", ""}, 
 {"OWID_KOS", "Europe", "Kosovo", "2020-05-15", 945., 18., 29., 0., 488.935, 
  9.313, 15.004, 0., "", "", "", "", "", "", "", 92.59, 1.932774*^6, 168.155, 
  "", "", "", 9795.834, 0.6, "", "", "", "", "", "", ""}, 
 {"OWID_KOS", "Europe", "Kosovo", "2020-05-16", 955., 10., 29., 0., 494.108, 
  5.174, 15.004, 0., "", "", "", "", "", "", "", 92.59, 1.932774*^6, 168.155, 
  "", "", "", 9795.834, 0.6, "", "", "", "", "", "", ""}, 
 {"OWID_KOS", "Europe", "Kosovo", "2020-05-17", 978., 23., 29., 0., 506.008, 
  11.9, 15.004, 0., "", "", "", "", "", "", "", 92.59, 1.932774*^6, 168.155, 
  "", "", "", 9795.834, 0.6, "", "", "", "", "", "", ""}, 
 {"OWID_KOS", "Europe", "Kosovo", "2020-05-18", 985., 7., 29., 0., 509.63, 
  3.622, 15.004, 0., "", "", "", "", "", "", "", 87.04, 1.932774*^6, 168.155, 
  "", "", "", 9795.834, 0.6, "", "", "", "", "", "", ""}, 
 {"OWID_KOS", "Europe", "Kosovo", "2020-05-19", 988., 3., 29., 0., 511.182, 
  1.552, 15.004, 0., "", "", "", "", "", "", "", 87.04, 1.932774*^6, 168.155, 
  "", "", "", 9795.834, 0.6, "", "", "", "", "", "", ""}, 
 {"OWID_KOS", "Europe", "Kosovo", "2020-05-20", 989., 1., 29., 0., 511.7, 
  0.517, 15.004, 0., "", "", "", "", "", "", "", 87.04, 1.932774*^6, 168.155, 
  "", "", "", 9795.834, 0.6, "", "", "", "", "", "", ""}, 
 {"OWID_KOS", "Europe", "Kosovo", "2020-05-21", 1003., 14., 29., 0., 518.943, 
  7.243, 15.004, 0., "", "", "", "", "", "", "", 87.04, 1.932774*^6, 168.155, 
  "", "", "", 9795.834, 0.6, "", "", "", "", "", "", ""}, 
 {"OWID_KOS", "Europe", "Kosovo", "2020-05-22", 1004., 1., 29., 0., 519.461, 
  0.517, 15.004, 0., "", "", "", "", "", "", "", 87.04, 1.932774*^6, 168.155, 
  "", "", "", 9795.834, 0.6, "", "", "", "", "", "", ""}, 
 {"OWID_KOS", "Europe", "Kosovo", "2020-05-23", 1025., 21., 29., 0., 530.326, 
  10.865, 15.004, 0., "", "", "", "", "", "", "", 87.04, 1.932774*^6, 
  168.155, "", "", "", 9795.834, 0.6, "", "", "", "", "", "", ""}, 
 {"OWID_KOS", "Europe", "Kosovo", "2020-05-24", 1032., 7., 29., 0., 533.948, 
  3.622, 15.004, 0., "", "", "", "", "", "", "", 87.04, 1.932774*^6, 168.155, 
  "", "", "", 9795.834, 0.6, "", "", "", "", "", "", ""}, 
 {"OWID_KOS", "Europe", "Kosovo", "2020-05-25", 1032., 0., 29., 0., 533.948, 
  0., 15.004, 0., "", "", "", "", "", "", "", 87.04, 1.932774*^6, 168.155, 
  "", "", "", 9795.834, 0.6, "", "", "", "", "", "", ""}, 
 {"OWID_KOS", "Europe", "Kosovo", "2020-05-26", 1038., 6., 30., 1., 537.052, 
  3.104, 15.522, 0.517, "", "", "", "", "", "", "", 87.04, 1.932774*^6, 
  168.155, "", "", "", 9795.834, 0.6, "", "", "", "", "", "", ""}, 
 {"OWID_KOS", "Europe", "Kosovo", "2020-05-27", 1047., 9., 30., 0., 541.708, 
  4.657, 15.522, 0., "", "", "", "", "", "", "", 87.04, 1.932774*^6, 168.155, 
  "", "", "", 9795.834, 0.6, "", "", "", "", "", "", ""}, 
 {"OWID_KOS", "Europe", "Kosovo", "2020-05-28", 1048., 1., 30., 0., 542.226, 
  0.517, 15.522, 0., "", "", "", "", "", "", "", 87.04, 1.932774*^6, 168.155, 
  "", "", "", 9795.834, 0.6, "", "", "", "", "", "", ""}, 
 {"OWID_KOS", "Europe", "Kosovo", "2020-05-29", 1052., 4., 30., 0., 544.295, 
  2.07, 15.522, 0., "", "", "", "", "", "", "", 87.04, 1.932774*^6, 168.155, 
  "", "", "", 9795.834, 0.6, "", "", "", "", "", "", ""}, 
 {"OWID_KOS", "Europe", "Kosovo", "2020-05-30", 1064., 12., 30., 0., 550.504, 
  6.209, 15.522, 0., "", "", "", "", "", "", "", 87.04, 1.932774*^6, 168.155, 
  "", "", "", 9795.834, 0.6, "", "", "", "", "", "", ""}, 
 {"OWID_KOS", "Europe", "Kosovo", "2020-05-31", 1070., 6., 30., 0., 553.608, 
  3.104, 15.522, 0., "", "", "", "", "", "", "", 87.04, 1.932774*^6, 168.155, 
  "", "", "", 9795.834, 0.6, "", "", "", "", "", "", ""}, 
 {"OWID_KOS", "Europe", "Kosovo", "2020-06-01", 1083., 13., 30., 0., 560.335, 
  6.726, 15.522, 0., "", "", "", "", "", "", "", 69.44, 1.932774*^6, 168.155, 
  "", "", "", 9795.834, 0.6, "", "", "", "", "", "", ""}, 
 {"OWID_KOS", "Europe", "Kosovo", "2020-06-02", 1110., 27., 30., 0., 574.304, 
  13.97, 15.522, 0., "", "", "", "", "", "", "", 69.44, 1.932774*^6, 168.155, 
  "", "", "", 9795.834, 0.6, "", "", "", "", "", "", ""}, 
 {"OWID_KOS", "Europe", "Kosovo", "2020-06-03", 1123., 13., 30., 0., 581.03, 
  6.726, 15.522, 0., "", "", "", "", "", "", "", 69.44, 1.932774*^6, 168.155, 
  "", "", "", 9795.834, 0.6, "", "", "", "", "", "", ""}, 
 {"OWID_KOS", "Europe", "Kosovo", "2020-06-04", 1142., 19., 30., 0., 590.861, 
  9.83, 15.522, 0., "", "", "", "", "", "", "", 69.44, 1.932774*^6, 168.155, 
  "", "", "", 9795.834, 0.6, "", "", "", "", "", "", ""}, 
 {"OWID_KOS", "Europe", "Kosovo", "2020-06-05", 1147., 5., 30., 0., 593.448, 
  2.587, 15.522, 0., "", "", "", "", "", "", "", 69.44, 1.932774*^6, 168.155, 
  "", "", "", 9795.834, 0.6, "", "", "", "", "", "", ""}, 
 {"OWID_KOS", "Europe", "Kosovo", "2020-06-06", 1158., 11., 30., 0., 599.139, 
  5.691, 15.522, 0., "", "", "", "", "", "", "", 69.44, 1.932774*^6, 168.155, 
  "", "", "", 9795.834, 0.6, "", "", "", "", "", "", ""}, 
 {"OWID_KOS", "Europe", "Kosovo", "2020-06-07", 1194., 36., 30., 0., 617.765, 
  18.626, 15.522, 0., "", "", "", "", "", "", "", 69.44, 1.932774*^6, 
  168.155, "", "", "", 9795.834, 0.6, "", "", "", "", "", "", ""}, 
 {"OWID_KOS", "Europe", "Kosovo", "2020-06-08", 1234., 40., 31., 1., 638.461, 
  20.696, 16.039, 0.517, "", "", "", "", "", "", "", 55.56, 1.932774*^6, 
  168.155, "", "", "", 9795.834, 0.6, "", "", "", "", "", "", ""}, 
 {"OWID_KOS", "Europe", "Kosovo", "2020-06-09", 1263., 29., 31., 0., 653.465, 
  15.004, 16.039, 0., "", "", "", "", "", "", "", 55.56, 1.932774*^6, 
  168.155, "", "", "", 9795.834, 0.6, "", "", "", "", "", "", ""}, 
 {"OWID_KOS", "Europe", "Kosovo", "2020-06-10", 1269., 6., 31., 0., 656.569, 
  3.104, 16.039, 0., "", "", "", "", "", "", "", 55.56, 1.932774*^6, 168.155, 
  "", "", "", 9795.834, 0.6, "", "", "", "", "", "", ""}, 
 {"OWID_KOS", "Europe", "Kosovo", "2020-06-11", 1298., 29., 31., 0., 671.574, 
  15.004, 16.039, 0., "", "", "", "", "", "", "", 55.56, 1.932774*^6, 
  168.155, "", "", "", 9795.834, 0.6, "", "", "", "", "", "", ""}, 
 {"OWID_KOS", "Europe", "Kosovo", "2020-06-12", 1326., 28., 31., 0., 686.061, 
  14.487, 16.039, 0., "", "", "", "", "", "", "", 55.56, 1.932774*^6, 
  168.155, "", "", "", 9795.834, 0.6, "", "", "", "", "", "", ""}, 
 {"OWID_KOS", "Europe", "Kosovo", "2020-06-13", 1384., 58., 31., 0., 716.069, 
  30.009, 16.039, 0., "", "", "", "", "", "", "", 55.56, 1.932774*^6, 
  168.155, "", "", "", 9795.834, 0.6, "", "", "", "", "", "", ""}, 
 {"OWID_KOS", "Europe", "Kosovo", "2020-06-14", 1437., 53., 32., 1., 743.491, 
  27.422, 16.557, 0.517, "", "", "", "", "", "", "", 55.56, 1.932774*^6, 
  168.155, "", "", "", 9795.834, 0.6, "", "", "", "", "", "", ""}, 
 {"OWID_KOS", "Europe", "Kosovo", "2020-06-15", 1486., 49., 33., 1., 768.843, 
  25.352, 17.074, 0.517, "", "", "", "", "", "", "", 55.56, 1.932774*^6, 
  168.155, "", "", "", 9795.834, 0.6, "", "", "", "", "", "", ""}, 
 {"OWID_KOS", "Europe", "Kosovo", "2020-06-16", 1615., 129., 33., 0., 
  835.587, 66.743, 17.074, 0., "", "", "", "", "", "", "", 42.59, 
  1.932774*^6, 168.155, "", "", "", 9795.834, 0.6, "", "", "", "", "", "", 
  ""}, {"OWID_KOS", "Europe", "Kosovo", "2020-06-17", 1756., 141., 34., 1., 
  908.539, 72.952, 17.591, 0.517, "", "", "", "", "", "", "", 42.59, 
  1.932774*^6, 168.155, "", "", "", 9795.834, 0.6, "", "", "", "", "", "", 
  ""}, {"OWID_KOS", "Europe", "Kosovo", "2020-06-18", 1833., 77., 34., 0., 
  948.378, 39.839, 17.591, 0., "", "", "", "", "", "", "", 42.59, 
  1.932774*^6, 168.155, "", "", "", 9795.834, 0.6, "", "", "", "", "", "", 
  ""}, {"OWID_KOS", "Europe", "Kosovo", "2020-06-19", 1916., 83., 34., 0., 
  991.321, 42.943, 17.591, 0., "", "", "", "", "", "", "", 42.59, 
  1.932774*^6, 168.155, "", "", "", 9795.834, 0.6, "", "", "", "", "", "", 
  ""}, {"OWID_KOS", "Europe", "Kosovo", "2020-06-20", 1998., 82., 34., 0., 
  1033.747, 42.426, 17.591, 0., "", "", "", "", "", "", "", 42.59, 
  1.932774*^6, 168.155, "", "", "", 9795.834, 0.6, "", "", "", "", "", "", 
  ""}, {"OWID_KOS", "Europe", "Kosovo", "2020-06-21", 2073., 75., 35., 1., 
  1072.552, 38.804, 18.109, 0.517, "", "", "", "", "", "", "", 42.59, 
  1.932774*^6, 168.155, "", "", "", 9795.834, 0.6, "", "", "", "", "", "", 
  ""}, {"OWID_KOS", "Europe", "Kosovo", "2020-06-22", 2169., 96., 36., 1., 
  1122.221, 49.67, 18.626, 0.517, "", "", "", "", "", "", "", 42.59, 
  1.932774*^6, 168.155, "", "", "", 9795.834, 0.6, "", "", "", "", "", "", 
  ""}, {"OWID_KOS", "Europe", "Kosovo", "2020-06-23", 2216., 47., 37., 1., 
  1146.539, 24.317, 19.143, 0.517, "", "", "", "", "", "", "", 42.59, 
  1.932774*^6, 168.155, "", "", "", 9795.834, 0.6, "", "", "", "", "", "", 
  ""}, {"OWID_KOS", "Europe", "Kosovo", "2020-06-24", 2268., 52., 38., 1., 
  1173.443, 26.904, 19.661, 0.517, "", "", "", "", "", "", "", 42.59, 
  1.932774*^6, 168.155, "", "", "", 9795.834, 0.6, "", "", "", "", "", "", 
  ""}, {"OWID_KOS", "Europe", "Kosovo", "2020-06-25", 2363., 95., 40., 2., 
  1222.595, 49.152, 20.696, 1.035, "", "", "", "", "", "", "", 42.59, 
  1.932774*^6, 168.155, "", "", "", 9795.834, 0.6, "", "", "", "", "", "", 
  ""}, {"OWID_KOS", "Europe", "Kosovo", "2020-06-26", 2432., 69., 42., 2., 
  1258.295, 35.7, 21.73, 1.035, "", "", "", "", "", "", "", 42.59, 
  1.932774*^6, 168.155, "", "", "", 9795.834, 0.6, "", "", "", "", "", "", 
  ""}, {"OWID_KOS", "Europe", "Kosovo", "2020-06-27", 2494., 62., 44., 2., 
  1290.373, 32.078, 22.765, 1.035, "", "", "", "", "", "", "", 42.59, 
  1.932774*^6, 168.155, "", "", "", 9795.834, 0.6, "", "", "", "", "", "", 
  ""}, {"OWID_KOS", "Europe", "Kosovo", "2020-06-28", 2590., 96., 48., 4., 
  1340.043, 49.67, 24.835, 2.07, "", "", "", "", "", "", "", 42.59, 
  1.932774*^6, 168.155, "", "", "", 9795.834, 0.6, "", "", "", "", "", "", 
  ""}, {"OWID_KOS", "Europe", "Kosovo", "2020-06-29", 2677., 87., 49., 1., 
  1385.056, 45.013, 25.352, 0.517, "", "", "", "", "", "", "", 42.59, 
  1.932774*^6, 168.155, "", "", "", 9795.834, 0.6, "", "", "", "", "", "", 
  ""}, {"OWID_KOS", "Europe", "Kosovo", "2020-06-30", 2799., 122., 49., 0., 
  1448.178, 63.122, 25.352, 0., "", "", "", "", "", "", "", "", 1.932774*^6, 
  168.155, "", "", "", 9795.834, 0.6, "", "", "", "", "", "", ""}, 
 {"OWID_KOS", "Europe", "Kosovo", "2020-07-01", 2878., 79., 51., 2., 
  1489.051, 40.874, 26.387, 1.035, "", "", "", "", "", "", "", "", 
  1.932774*^6, 168.155, "", "", "", 9795.834, 0.6, "", "", "", "", "", "", 
  ""}, {"OWID_KOS", "Europe", "Kosovo", "2020-07-02", 2991., 113., 54., 3., 
  1547.517, 58.465, 27.939, 1.552, "", "", "", "", "", "", "", "", 
  1.932774*^6, 168.155, "", "", "", 9795.834, 0.6, "", "", "", "", "", "", 
  ""}, {"OWID_KOS", "Europe", "Kosovo", "2020-07-03", 3064., 73., 55., 1., 
  1585.286, 37.77, 28.457, 0.517, "", "", "", "", "", "", "", "", 
  1.932774*^6, 168.155, "", "", "", 9795.834, 0.6, "", "", "", "", "", "", 
  ""}, {"OWID_KOS", "Europe", "Kosovo", "2020-07-04", 3064., 0., 55., 0., 
  1585.286, 0., 28.457, 0., "", "", "", "", "", "", "", "", 1.932774*^6, 
  168.155, "", "", "", 9795.834, 0.6, "", "", "", "", "", "", ""}, 
 {"OWID_KOS", "Europe", "Kosovo", "2020-07-05", 3064., 0., 55., 0., 1585.286, 
  0., 28.457, 0., "", "", "", "", "", "", "", "", 1.932774*^6, 168.155, "", 
  "", "", 9795.834, 0.6, "", "", "", "", "", "", ""}, 
 {"OWID_KOS", "Europe", "Kosovo", "2020-07-06", 3356., 292., 66., 11., 
  1736.364, 151.078, 34.148, 5.691, "", "", "", "", "", "", "", "", 
  1.932774*^6, 168.155, "", "", "", 9795.834, 0.6, "", "", "", "", "", "", 
  ""}, {"OWID_KOS", "Europe", "Kosovo", "2020-07-07", 3508., 152., 75., 9., 
  1815.008, 78.643, 38.804, 4.657, "", "", "", "", "", "", "", "", 
  1.932774*^6, 168.155, "", "", "", 9795.834, 0.6, "", "", "", "", "", "", 
  ""}, {"OWID_KOS", "Europe", "Kosovo", "2020-07-08", 3703., 195., 79., 4., 
  1915.899, 100.891, 40.874, 2.07, "", "", "", "", "", "", "", "", 
  1.932774*^6, 168.155, "", "", "", 9795.834, 0.6, "", "", "", "", "", "", 
  ""}, {"KWT", "Asia", "Kuwait", "2019-12-31", 0., 0., 0., 0., 0., 0., 0., 
  0., "", "", "", "", "", "", "", "", 4.270563*^6, 232.128, 33.7, 2.345, 
  1.114, 65530.537, "", 132.235, 15.84, 2.7, 37., "", 2., 75.49}, 
 {"KWT", "Asia", "Kuwait", "2020-01-01", 0., 0., 0., 0., 0., 0., 0., 0., "", 
  "", "", "", "", "", "", 0., 4.270563*^6, 232.128, 33.7, 2.345, 1.114, 
  65530.537, "", 132.235, 15.84, 2.7, 37., "", 2., 75.49}, 
 {"KWT", "Asia", "Kuwait", "2020-01-02", 0., 0., 0., 0., 0., 0., 0., 0., "", 
  "", "", "", "", "", "", 0., 4.270563*^6, 232.128, 33.7, 2.345, 1.114, 
  65530.537, "", 132.235, 15.84, 2.7, 37., "", 2., 75.49}, 
 {"KWT", "Asia", "Kuwait", "2020-01-03", 0., 0., 0., 0., 0., 0., 0., 0., "", 
  "", "", "", "", "", "", 0., 4.270563*^6, 232.128, 33.7, 2.345, 1.114, 
  65530.537, "", 132.235, 15.84, 2.7, 37., "", 2., 75.49}, 
 {"KWT", "Asia", "Kuwait", "2020-01-04", 0., 0., 0., 0., 0., 0., 0., 0., "", 
  "", "", "", "", "", "", 0., 4.270563*^6, 232.128, 33.7, 2.345, 1.114, 
  65530.537, "", 132.235, 15.84, 2.7, 37., "", 2., 75.49}, 
 {"KWT", "Asia", "Kuwait", "2020-01-05", 0., 0., 0., 0., 0., 0., 0., 0., "", 
  "", "", "", "", "", "", 0., 4.270563*^6, 232.128, 33.7, 2.345, 1.114, 
  65530.537, "", 132.235, 15.84, 2.7, 37., "", 2., 75.49}, 
 {"KWT", "Asia", "Kuwait", "2020-01-06", 0., 0., 0., 0., 0., 0., 0., 0., "", 
  "", "", "", "", "", "", 0., 4.270563*^6, 232.128, 33.7, 2.345, 1.114, 
  65530.537, "", 132.235, 15.84, 2.7, 37., "", 2., 75.49}, 
 {"KWT", "Asia", "Kuwait", "2020-01-07", 0., 0., 0., 0., 0., 0., 0., 0., "", 
  "", "", "", "", "", "", 0., 4.270563*^6, 232.128, 33.7, 2.345, 1.114, 
  65530.537, "", 132.235, 15.84, 2.7, 37., "", 2., 75.49}, 
 {"KWT", "Asia", "Kuwait", "2020-01-08", 0., 0., 0., 0., 0., 0., 0., 0., "", 
  "", "", "", "", "", "", 0., 4.270563*^6, 232.128, 33.7, 2.345, 1.114, 
  65530.537, "", 132.235, 15.84, 2.7, 37., "", 2., 75.49}, 
 {"KWT", "Asia", "Kuwait", "2020-01-09", 0., 0., 0., 0., 0., 0., 0., 0., "", 
  "", "", "", "", "", "", 0., 4.270563*^6, 232.128, 33.7, 2.345, 1.114, 
  65530.537, "", 132.235, 15.84, 2.7, 37., "", 2., 75.49}, 
 {"KWT", "Asia", "Kuwait", "2020-01-10", 0., 0., 0., 0., 0., 0., 0., 0., "", 
  "", "", "", "", "", "", 0., 4.270563*^6, 232.128, 33.7, 2.345, 1.114, 
  65530.537, "", 132.235, 15.84, 2.7, 37., "", 2., 75.49}, 
 {"KWT", "Asia", "Kuwait", "2020-01-11", 0., 0., 0., 0., 0., 0., 0., 0., "", 
  "", "", "", "", "", "", 0., 4.270563*^6, 232.128, 33.7, 2.345, 1.114, 
  65530.537, "", 132.235, 15.84, 2.7, 37., "", 2., 75.49}, 
 {"KWT", "Asia", "Kuwait", "2020-01-12", 0., 0., 0., 0., 0., 0., 0., 0., "", 
  "", "", "", "", "", "", 0., 4.270563*^6, 232.128, 33.7, 2.345, 1.114, 
  65530.537, "", 132.235, 15.84, 2.7, 37., "", 2., 75.49}, 
 {"KWT", "Asia", "Kuwait", "2020-01-13", 0., 0., 0., 0., 0., 0., 0., 0., "", 
  "", "", "", "", "", "", 0., 4.270563*^6, 232.128, 33.7, 2.345, 1.114, 
  65530.537, "", 132.235, 15.84, 2.7, 37., "", 2., 75.49}, 
 {"KWT", "Asia", "Kuwait", "2020-01-14", 0., 0., 0., 0., 0., 0., 0., 0., "", 
  "", "", "", "", "", "", 0., 4.270563*^6, 232.128, 33.7, 2.345, 1.114, 
  65530.537, "", 132.235, 15.84, 2.7, 37., "", 2., 75.49}, 
 {"KWT", "Asia", "Kuwait", "2020-01-15", 0., 0., 0., 0., 0., 0., 0., 0., "", 
  "", "", "", "", "", "", 0., 4.270563*^6, 232.128, 33.7, 2.345, 1.114, 
  65530.537, "", 132.235, 15.84, 2.7, 37., "", 2., 75.49}, 
 {"KWT", "Asia", "Kuwait", "2020-01-16", 0., 0., 0., 0., 0., 0., 0., 0., "", 
  "", "", "", "", "", "", 0., 4.270563*^6, 232.128, 33.7, 2.345, 1.114, 
  65530.537, "", 132.235, 15.84, 2.7, 37., "", 2., 75.49}, 
 {"KWT", "Asia", "Kuwait", "2020-01-17", 0., 0., 0., 0., 0., 0., 0., 0., "", 
  "", "", "", "", "", "", 0., 4.270563*^6, 232.128, 33.7, 2.345, 1.114, 
  65530.537, "", 132.235, 15.84, 2.7, 37., "", 2., 75.49}, 
 {"KWT", "Asia", "Kuwait", "2020-01-18", 0., 0., 0., 0., 0., 0., 0., 0., "", 
  "", "", "", "", "", "", 0., 4.270563*^6, 232.128, 33.7, 2.345, 1.114, 
  65530.537, "", 132.235, 15.84, 2.7, 37., "", 2., 75.49}, 
 {"KWT", "Asia", "Kuwait", "2020-01-19", 0., 0., 0., 0., 0., 0., 0., 0., "", 
  "", "", "", "", "", "", 0., 4.270563*^6, 232.128, 33.7, 2.345, 1.114, 
  65530.537, "", 132.235, 15.84, 2.7, 37., "", 2., 75.49}, 
 {"KWT", "Asia", "Kuwait", "2020-01-20", 0., 0., 0., 0., 0., 0., 0., 0., "", 
  "", "", "", "", "", "", 0., 4.270563*^6, 232.128, 33.7, 2.345, 1.114, 
  65530.537, "", 132.235, 15.84, 2.7, 37., "", 2., 75.49}, 
 {"KWT", "Asia", "Kuwait", "2020-01-21", 0., 0., 0., 0., 0., 0., 0., 0., "", 
  "", "", "", "", "", "", 0., 4.270563*^6, 232.128, 33.7, 2.345, 1.114, 
  65530.537, "", 132.235, 15.84, 2.7, 37., "", 2., 75.49}, 
 {"KWT", "Asia", "Kuwait", "2020-01-22", 0., 0., 0., 0., 0., 0., 0., 0., "", 
  "", "", "", "", "", "", 0., 4.270563*^6, 232.128, 33.7, 2.345, 1.114, 
  65530.537, "", 132.235, 15.84, 2.7, 37., "", 2., 75.49}, 
 {"KWT", "Asia", "Kuwait", "2020-01-23", 0., 0., 0., 0., 0., 0., 0., 0., "", 
  "", "", "", "", "", "", 5.56, 4.270563*^6, 232.128, 33.7, 2.345, 1.114, 
  65530.537, "", 132.235, 15.84, 2.7, 37., "", 2., 75.49}, 
 {"KWT", "Asia", "Kuwait", "2020-01-24", 0., 0., 0., 0., 0., 0., 0., 0., "", 
  "", "", "", "", "", "", 5.56, 4.270563*^6, 232.128, 33.7, 2.345, 1.114, 
  65530.537, "", 132.235, 15.84, 2.7, 37., "", 2., 75.49}, 
 {"KWT", "Asia", "Kuwait", "2020-01-25", 0., 0., 0., 0., 0., 0., 0., 0., "", 
  "", "", "", "", "", "", 5.56, 4.270563*^6, 232.128, 33.7, 2.345, 1.114, 
  65530.537, "", 132.235, 15.84, 2.7, 37., "", 2., 75.49}, 
 {"KWT", "Asia", "Kuwait", "2020-01-26", 0., 0., 0., 0., 0., 0., 0., 0., "", 
  "", "", "", "", "", "", 5.56, 4.270563*^6, 232.128, 33.7, 2.345, 1.114, 
  65530.537, "", 132.235, 15.84, 2.7, 37., "", 2., 75.49}, 
 {"KWT", "Asia", "Kuwait", "2020-01-27", 0., 0., 0., 0., 0., 0., 0., 0., "", 
  "", "", "", "", "", "", 5.56, 4.270563*^6, 232.128, 33.7, 2.345, 1.114, 
  65530.537, "", 132.235, 15.84, 2.7, 37., "", 2., 75.49}, 
 {"KWT", "Asia", "Kuwait", "2020-01-28", 0., 0., 0., 0., 0., 0., 0., 0., "", 
  "", "", "", "", "", "", 5.56, 4.270563*^6, 232.128, 33.7, 2.345, 1.114, 
  65530.537, "", 132.235, 15.84, 2.7, 37., "", 2., 75.49}, 
 {"KWT", "Asia", "Kuwait", "2020-01-29", 0., 0., 0., 0., 0., 0., 0., 0., "", 
  "", "", "", "", "", "", 5.56, 4.270563*^6, 232.128, 33.7, 2.345, 1.114, 
  65530.537, "", 132.235, 15.84, 2.7, 37., "", 2., 75.49}, 
 {"KWT", "Asia", "Kuwait", "2020-01-30", 0., 0., 0., 0., 0., 0., 0., 0., "", 
  "", "", "", "", "", "", 5.56, 4.270563*^6, 232.128, 33.7, 2.345, 1.114, 
  65530.537, "", 132.235, 15.84, 2.7, 37., "", 2., 75.49}, 
 {"KWT", "Asia", "Kuwait", "2020-01-31", 0., 0., 0., 0., 0., 0., 0., 0., "", 
  "", "", "", "", "", "", 5.56, 4.270563*^6, 232.128, 33.7, 2.345, 1.114, 
  65530.537, "", 132.235, 15.84, 2.7, 37., "", 2., 75.49}, 
 {"KWT", "Asia", "Kuwait", "2020-02-01", 0., 0., 0., 0., 0., 0., 0., 0., "", 
  "", "", "", "", "", "", 5.56, 4.270563*^6, 232.128, 33.7, 2.345, 1.114, 
  65530.537, "", 132.235, 15.84, 2.7, 37., "", 2., 75.49}, 
 {"KWT", "Asia", "Kuwait", "2020-02-02", 0., 0., 0., 0., 0., 0., 0., 0., "", 
  "", "", "", "", "", "", 5.56, 4.270563*^6, 232.128, 33.7, 2.345, 1.114, 
  65530.537, "", 132.235, 15.84, 2.7, 37., "", 2., 75.49}, 
 {"KWT", "Asia", "Kuwait", "2020-02-03", 0., 0., 0., 0., 0., 0., 0., 0., "", 
  "", "", "", "", "", "", 5.56, 4.270563*^6, 232.128, 33.7, 2.345, 1.114, 
  65530.537, "", 132.235, 15.84, 2.7, 37., "", 2., 75.49}, 
 {"KWT", "Asia", "Kuwait", "2020-02-04", 0., 0., 0., 0., 0., 0., 0., 0., "", 
  "", "", "", "", "", "", 5.56, 4.270563*^6, 232.128, 33.7, 2.345, 1.114, 
  65530.537, "", 132.235, 15.84, 2.7, 37., "", 2., 75.49}, 
 {"KWT", "Asia", "Kuwait", "2020-02-05", 0., 0., 0., 0., 0., 0., 0., 0., "", 
  "", "", "", "", "", "", 5.56, 4.270563*^6, 232.128, 33.7, 2.345, 1.114, 
  65530.537, "", 132.235, 15.84, 2.7, 37., "", 2., 75.49}, 
 {"KWT", "Asia", "Kuwait", "2020-02-06", 0., 0., 0., 0., 0., 0., 0., 0., "", 
  "", "", "", "", "", "", 5.56, 4.270563*^6, 232.128, 33.7, 2.345, 1.114, 
  65530.537, "", 132.235, 15.84, 2.7, 37., "", 2., 75.49}, 
 {"KWT", "Asia", "Kuwait", "2020-02-07", 0., 0., 0., 0., 0., 0., 0., 0., "", 
  "", "", "", "", "", "", 5.56, 4.270563*^6, 232.128, 33.7, 2.345, 1.114, 
  65530.537, "", 132.235, 15.84, 2.7, 37., "", 2., 75.49}, 
 {"KWT", "Asia", "Kuwait", "2020-02-08", 0., 0., 0., 0., 0., 0., 0., 0., "", 
  "", "", "", "", "", "", 5.56, 4.270563*^6, 232.128, 33.7, 2.345, 1.114, 
  65530.537, "", 132.235, 15.84, 2.7, 37., "", 2., 75.49}, 
 {"KWT", "Asia", "Kuwait", "2020-02-09", 0., 0., 0., 0., 0., 0., 0., 0., "", 
  "", "", "", "", "", "", 5.56, 4.270563*^6, 232.128, 33.7, 2.345, 1.114, 
  65530.537, "", 132.235, 15.84, 2.7, 37., "", 2., 75.49}, 
 {"KWT", "Asia", "Kuwait", "2020-02-10", 0., 0., 0., 0., 0., 0., 0., 0., "", 
  "", "", "", "", "", "", 5.56, 4.270563*^6, 232.128, 33.7, 2.345, 1.114, 
  65530.537, "", 132.235, 15.84, 2.7, 37., "", 2., 75.49}, 
 {"KWT", "Asia", "Kuwait", "2020-02-11", 0., 0., 0., 0., 0., 0., 0., 0., "", 
  "", "", "", "", "", "", 5.56, 4.270563*^6, 232.128, 33.7, 2.345, 1.114, 
  65530.537, "", 132.235, 15.84, 2.7, 37., "", 2., 75.49}, 
 {"KWT", "Asia", "Kuwait", "2020-02-12", 0., 0., 0., 0., 0., 0., 0., 0., "", 
  "", "", "", "", "", "", 5.56, 4.270563*^6, 232.128, 33.7, 2.345, 1.114, 
  65530.537, "", 132.235, 15.84, 2.7, 37., "", 2., 75.49}, 
 {"KWT", "Asia", "Kuwait", "2020-02-13", 0., 0., 0., 0., 0., 0., 0., 0., "", 
  "", "", "", "", "", "", 5.56, 4.270563*^6, 232.128, 33.7, 2.345, 1.114, 
  65530.537, "", 132.235, 15.84, 2.7, 37., "", 2., 75.49}, 
 {"KWT", "Asia", "Kuwait", "2020-02-14", 0., 0., 0., 0., 0., 0., 0., 0., "", 
  "", "", "", "", "", "", 5.56, 4.270563*^6, 232.128, 33.7, 2.345, 1.114, 
  65530.537, "", 132.235, 15.84, 2.7, 37., "", 2., 75.49}, 
 {"KWT", "Asia", "Kuwait", "2020-02-15", 0., 0., 0., 0., 0., 0., 0., 0., "", 
  "", "", "", "", "", "", 5.56, 4.270563*^6, 232.128, 33.7, 2.345, 1.114, 
  65530.537, "", 132.235, 15.84, 2.7, 37., "", 2., 75.49}, 
 {"KWT", "Asia", "Kuwait", "2020-02-16", 0., 0., 0., 0., 0., 0., 0., 0., "", 
  "", "", "", "", "", "", 5.56, 4.270563*^6, 232.128, 33.7, 2.345, 1.114, 
  65530.537, "", 132.235, 15.84, 2.7, 37., "", 2., 75.49}, 
 {"KWT", "Asia", "Kuwait", "2020-02-17", 0., 0., 0., 0., 0., 0., 0., 0., "", 
  "", "", "", "", "", "", 5.56, 4.270563*^6, 232.128, 33.7, 2.345, 1.114, 
  65530.537, "", 132.235, 15.84, 2.7, 37., "", 2., 75.49}, 
 {"KWT", "Asia", "Kuwait", "2020-02-18", 0., 0., 0., 0., 0., 0., 0., 0., "", 
  "", "", "", "", "", "", 11.11, 4.270563*^6, 232.128, 33.7, 2.345, 1.114, 
  65530.537, "", 132.235, 15.84, 2.7, 37., "", 2., 75.49}, 
 {"KWT", "Asia", "Kuwait", "2020-02-19", 0., 0., 0., 0., 0., 0., 0., 0., "", 
  "", "", "", "", "", "", 11.11, 4.270563*^6, 232.128, 33.7, 2.345, 1.114, 
  65530.537, "", 132.235, 15.84, 2.7, 37., "", 2., 75.49}, 
 {"KWT", "Asia", "Kuwait", "2020-02-20", 0., 0., 0., 0., 0., 0., 0., 0., "", 
  "", "", "", "", "", "", 11.11, 4.270563*^6, 232.128, 33.7, 2.345, 1.114, 
  65530.537, "", 132.235, 15.84, 2.7, 37., "", 2., 75.49}, 
 {"KWT", "Asia", "Kuwait", "2020-02-21", 0., 0., 0., 0., 0., 0., 0., 0., "", 
  "", "", "", "", "", "", 13.89, 4.270563*^6, 232.128, 33.7, 2.345, 1.114, 
  65530.537, "", 132.235, 15.84, 2.7, 37., "", 2., 75.49}, 
 {"KWT", "Asia", "Kuwait", "2020-02-22", 0., 0., 0., 0., 0., 0., 0., 0., "", 
  "", "", "", "", "", "", 13.89, 4.270563*^6, 232.128, 33.7, 2.345, 1.114, 
  65530.537, "", 132.235, 15.84, 2.7, 37., "", 2., 75.49}, 
 {"KWT", "Asia", "Kuwait", "2020-02-23", 0., 0., 0., 0., 0., 0., 0., 0., "", 
  "", "", "", "", "", "", 13.89, 4.270563*^6, 232.128, 33.7, 2.345, 1.114, 
  65530.537, "", 132.235, 15.84, 2.7, 37., "", 2., 75.49}, 
 {"KWT", "Asia", "Kuwait", "2020-02-24", 3., 3., 0., 0., 0.702, 0.702, 0., 
  0., "", "", "", "", "", "", "", 13.89, 4.270563*^6, 232.128, 33.7, 2.345, 
  1.114, 65530.537, "", 132.235, 15.84, 2.7, 37., "", 2., 75.49}, 
 {"KWT", "Asia", "Kuwait", "2020-02-25", 5., 2., 0., 0., 1.171, 0.468, 0., 
  0., "", "", "", "", "", "", "", 13.89, 4.270563*^6, 232.128, 33.7, 2.345, 
  1.114, 65530.537, "", 132.235, 15.84, 2.7, 37., "", 2., 75.49}, 
 {"KWT", "Asia", "Kuwait", "2020-02-26", 11., 6., 0., 0., 2.576, 1.405, 0., 
  0., "", "", "", "", "", "", "", 13.89, 4.270563*^6, 232.128, 33.7, 2.345, 
  1.114, 65530.537, "", 132.235, 15.84, 2.7, 37., "", 2., 75.49}, 
 {"KWT", "Asia", "Kuwait", "2020-02-27", 26., 15., 0., 0., 6.088, 3.512, 0., 
  0., "", "", "", "", "", "", "", 13.89, 4.270563*^6, 232.128, 33.7, 2.345, 
  1.114, 65530.537, "", 132.235, 15.84, 2.7, 37., "", 2., 75.49}, 
 {"KWT", "Asia", "Kuwait", "2020-02-28", 43., 17., 0., 0., 10.069, 3.981, 0., 
  0., "", "", "", "", "", "", "", 13.89, 4.270563*^6, 232.128, 33.7, 2.345, 
  1.114, 65530.537, "", 132.235, 15.84, 2.7, 37., "", 2., 75.49}, 
 {"KWT", "Asia", "Kuwait", "2020-02-29", 45., 2., 0., 0., 10.537, 0.468, 0., 
  0., "", "", "", "", "", "", "", 13.89, 4.270563*^6, 232.128, 33.7, 2.345, 
  1.114, 65530.537, "", 132.235, 15.84, 2.7, 37., "", 2., 75.49}, 
 {"KWT", "Asia", "Kuwait", "2020-03-01", 45., 0., 0., 0., 10.537, 0., 0., 0., 
  "", "", "", "", "", "", "", 27.78, 4.270563*^6, 232.128, 33.7, 2.345, 
  1.114, 65530.537, "", 132.235, 15.84, 2.7, 37., "", 2., 75.49}, 
 {"KWT", "Asia", "Kuwait", "2020-03-02", 46., 1., 0., 0., 10.771, 0.234, 0., 
  0., "", "", "", "", "", "", "", 27.78, 4.270563*^6, 232.128, 33.7, 2.345, 
  1.114, 65530.537, "", 132.235, 15.84, 2.7, 37., "", 2., 75.49}, 
 {"KWT", "Asia", "Kuwait", "2020-03-03", 56., 10., 0., 0., 13.113, 2.342, 0., 
  0., "", "", "", "", "", "", "", 27.78, 4.270563*^6, 232.128, 33.7, 2.345, 
  1.114, 65530.537, "", 132.235, 15.84, 2.7, 37., "", 2., 75.49}, 
 {"KWT", "Asia", "Kuwait", "2020-03-06", 58., 2., 0., 0., 13.581, 0.468, 0., 
  0., "", "", "", "", "", "", "", 27.78, 4.270563*^6, 232.128, 33.7, 2.345, 
  1.114, 65530.537, "", 132.235, 15.84, 2.7, 37., "", 2., 75.49}, 
 {"KWT", "Asia", "Kuwait", "2020-03-08", 61., 3., 0., 0., 14.284, 0.702, 0., 
  0., "", "", "", "", "", "", "", 36.11, 4.270563*^6, 232.128, 33.7, 2.345, 
  1.114, 65530.537, "", 132.235, 15.84, 2.7, 37., "", 2., 75.49}, 
 {"KWT", "Asia", "Kuwait", "2020-03-09", 64., 3., 0., 0., 14.986, 0.702, 0., 
  0., "", "", "", "", "", "", "", 36.11, 4.270563*^6, 232.128, 33.7, 2.345, 
  1.114, 65530.537, "", 132.235, 15.84, 2.7, 37., "", 2., 75.49}, 
 {"KWT", "Asia", "Kuwait", "2020-03-10", 65., 1., 0., 0., 15.22, 0.234, 0., 
  0., "", "", "", "", "", "", "", 41.67, 4.270563*^6, 232.128, 33.7, 2.345, 
  1.114, 65530.537, "", 132.235, 15.84, 2.7, 37., "", 2., 75.49}, 
 {"KWT", "Asia", "Kuwait", "2020-03-11", 69., 4., 0., 0., 16.157, 0.937, 0., 
  0., "", "", "", "", "", "", "", 60.19, 4.270563*^6, 232.128, 33.7, 2.345, 
  1.114, 65530.537, "", 132.235, 15.84, 2.7, 37., "", 2., 75.49}, 
 {"KWT", "Asia", "Kuwait", "2020-03-12", 72., 3., 0., 0., 16.86, 0.702, 0., 
  0., "", "", "", "", "", "", "", 71.3, 4.270563*^6, 232.128, 33.7, 2.345, 
  1.114, 65530.537, "", 132.235, 15.84, 2.7, 37., "", 2., 75.49}, 
 {"KWT", "Asia", "Kuwait", "2020-03-13", 80., 8., 0., 0., 18.733, 1.873, 0., 
  0., "", "", "", "", "", "", "", 74.07, 4.270563*^6, 232.128, 33.7, 2.345, 
  1.114, 65530.537, "", 132.235, 15.84, 2.7, 37., "", 2., 75.49}, 
 {"KWT", "Asia", "Kuwait", "2020-03-14", 100., 20., 0., 0., 23.416, 4.683, 
  0., 0., "", "", "", "", "", "", "", 74.07, 4.270563*^6, 232.128, 33.7, 
  2.345, 1.114, 65530.537, "", 132.235, 15.84, 2.7, 37., "", 2., 75.49}, 
 {"KWT", "Asia", "Kuwait", "2020-03-15", 104., 4., 0., 0., 24.353, 0.937, 0., 
  0., "", "", "", "", "", "", "", 74.07, 4.270563*^6, 232.128, 33.7, 2.345, 
  1.114, 65530.537, "", 132.235, 15.84, 2.7, 37., "", 2., 75.49}, 
 {"KWT", "Asia", "Kuwait", "2020-03-16", 112., 8., 0., 0., 26.226, 1.873, 0., 
  0., "", "", "", "", "", "", "", 74.07, 4.270563*^6, 232.128, 33.7, 2.345, 
  1.114, 65530.537, "", 132.235, 15.84, 2.7, 37., "", 2., 75.49}, 
 {"KWT", "Asia", "Kuwait", "2020-03-17", 123., 11., 0., 0., 28.802, 2.576, 
  0., 0., "", "", "", "", "", "", "", 74.07, 4.270563*^6, 232.128, 33.7, 
  2.345, 1.114, 65530.537, "", 132.235, 15.84, 2.7, 37., "", 2., 75.49}, 
 {"KWT", "Asia", "Kuwait", "2020-03-18", 130., 7., 0., 0., 30.441, 1.639, 0., 
  0., "", "", "", "", "", "", "", 74.07, 4.270563*^6, 232.128, 33.7, 2.345, 
  1.114, 65530.537, "", 132.235, 15.84, 2.7, 37., "", 2., 75.49}, 
 {"KWT", "Asia", "Kuwait", "2020-03-19", 142., 12., 0., 0., 33.251, 2.81, 0., 
  0., "", "", "", "", "", "", "", 74.07, 4.270563*^6, 232.128, 33.7, 2.345, 
  1.114, 65530.537, "", 132.235, 15.84, 2.7, 37., "", 2., 75.49}, 
 {"KWT", "Asia", "Kuwait", "2020-03-20", 148., 6., 0., 0., 34.656, 1.405, 0., 
  0., "", "", "", "", "", "", "", 74.07, 4.270563*^6, 232.128, 33.7, 2.345, 
  1.114, 65530.537, "", 132.235, 15.84, 2.7, 37., "", 2., 75.49}, 
 {"KWT", "Asia", "Kuwait", "2020-03-21", 159., 11., 0., 0., 37.232, 2.576, 
  0., 0., "", "", "", "", "", "", "", 74.07, 4.270563*^6, 232.128, 33.7, 
  2.345, 1.114, 65530.537, "", 132.235, 15.84, 2.7, 37., "", 2., 75.49}, 
 {"KWT", "Asia", "Kuwait", "2020-03-22", 176., 17., 0., 0., 41.212, 3.981, 
  0., 0., "", "", "", "", "", "", "", 81.48, 4.270563*^6, 232.128, 33.7, 
  2.345, 1.114, 65530.537, "", 132.235, 15.84, 2.7, 37., "", 2., 75.49}, 
 {"KWT", "Asia", "Kuwait", "2020-03-23", 188., 12., 0., 0., 44.022, 2.81, 0., 
  0., "", "", "", "", "", "", "", 81.48, 4.270563*^6, 232.128, 33.7, 2.345, 
  1.114, 65530.537, "", 132.235, 15.84, 2.7, 37., "", 2., 75.49}, 
 {"KWT", "Asia", "Kuwait", "2020-03-24", 189., 1., 0., 0., 44.256, 0.234, 0., 
  0., "", "", "", "", "", "", "", 81.48, 4.270563*^6, 232.128, 33.7, 2.345, 
  1.114, 65530.537, "", 132.235, 15.84, 2.7, 37., "", 2., 75.49}, 
 {"KWT", "Asia", "Kuwait", "2020-03-25", 191., 2., 0., 0., 44.725, 0.468, 0., 
  0., "", "", "", "", "", "", "", 81.48, 4.270563*^6, 232.128, 33.7, 2.345, 
  1.114, 65530.537, "", 132.235, 15.84, 2.7, 37., "", 2., 75.49}, 
 {"KWT", "Asia", "Kuwait", "2020-03-26", 195., 4., 0., 0., 45.661, 0.937, 0., 
  0., "", "", "", "", "", "", "", 81.48, 4.270563*^6, 232.128, 33.7, 2.345, 
  1.114, 65530.537, "", 132.235, 15.84, 2.7, 37., "", 2., 75.49}, 
 {"KWT", "Asia", "Kuwait", "2020-03-27", 208., 13., 0., 0., 48.706, 3.044, 
  0., 0., "", "", "", "", "", "", "", 81.48, 4.270563*^6, 232.128, 33.7, 
  2.345, 1.114, 65530.537, "", 132.235, 15.84, 2.7, 37., "", 2., 75.49}, 
 {"KWT", "Asia", "Kuwait", "2020-03-28", 225., 17., 0., 0., 52.686, 3.981, 
  0., 0., "", "", "", "", "", "", "", 81.48, 4.270563*^6, 232.128, 33.7, 
  2.345, 1.114, 65530.537, "", 132.235, 15.84, 2.7, 37., "", 2., 75.49}, 
 {"KWT", "Asia", "Kuwait", "2020-03-29", 235., 10., 0., 0., 55.028, 2.342, 
  0., 0., "", "", "", "", "", "", "", 81.48, 4.270563*^6, 232.128, 33.7, 
  2.345, 1.114, 65530.537, "", 132.235, 15.84, 2.7, 37., "", 2., 75.49}, 
 {"KWT", "Asia", "Kuwait", "2020-03-30", 255., 20., 0., 0., 59.711, 4.683, 
  0., 0., "", "", "", "", "", "", "", 81.48, 4.270563*^6, 232.128, 33.7, 
  2.345, 1.114, 65530.537, "", 132.235, 15.84, 2.7, 37., "", 2., 75.49}, 
 {"KWT", "Asia", "Kuwait", "2020-03-31", 266., 11., 0., 0., 62.287, 2.576, 
  0., 0., "", "", "", "", "", "", "", 81.48, 4.270563*^6, 232.128, 33.7, 
  2.345, 1.114, 65530.537, "", 132.235, 15.84, 2.7, 37., "", 2., 75.49}, 
 {"KWT", "Asia", "Kuwait", "2020-04-01", 289., 23., 0., 0., 67.673, 5.386, 
  0., 0., "", "", "", "", "", "", "", 81.48, 4.270563*^6, 232.128, 33.7, 
  2.345, 1.114, 65530.537, "", 132.235, 15.84, 2.7, 37., "", 2., 75.49}, 
 {"KWT", "Asia", "Kuwait", "2020-04-02", 317., 28., 0., 0., 74.229, 6.557, 
  0., 0., "", "", "", "", "", "", "", 81.48, 4.270563*^6, 232.128, 33.7, 
  2.345, 1.114, 65530.537, "", 132.235, 15.84, 2.7, 37., "", 2., 75.49}, 
 {"KWT", "Asia", "Kuwait", "2020-04-03", 342., 25., 0., 0., 80.083, 5.854, 
  0., 0., "", "", "", "", "", "", "", 81.48, 4.270563*^6, 232.128, 33.7, 
  2.345, 1.114, 65530.537, "", 132.235, 15.84, 2.7, 37., "", 2., 75.49}, 
 {"KWT", "Asia", "Kuwait", "2020-04-04", 342., 0., 0., 0., 80.083, 0., 0., 
  0., "", "", "", "", "", "", "", 81.48, 4.270563*^6, 232.128, 33.7, 2.345, 
  1.114, 65530.537, "", 132.235, 15.84, 2.7, 37., "", 2., 75.49}, 
 {"KWT", "Asia", "Kuwait", "2020-04-05", 479., 137., 1., 1., 112.163, 32.08, 
  0.234, 0.234, "", "", "", "", "", "", "", 81.48, 4.270563*^6, 232.128, 
  33.7, 2.345, 1.114, 65530.537, "", 132.235, 15.84, 2.7, 37., "", 2., 
  75.49}, {"KWT", "Asia", "Kuwait", "2020-04-06", 556., 77., 1., 0., 130.194, 
  18.03, 0.234, 0., "", "", "", "", "", "", "", 93.52, 4.270563*^6, 232.128, 
  33.7, 2.345, 1.114, 65530.537, "", 132.235, 15.84, 2.7, 37., "", 2., 
  75.49}, {"KWT", "Asia", "Kuwait", "2020-04-07", 665., 109., 1., 0., 
  155.717, 25.524, 0.234, 0., "", "", "", "", "", "", "", 93.52, 4.270563*^6, 
  232.128, 33.7, 2.345, 1.114, 65530.537, "", 132.235, 15.84, 2.7, 37., "", 
  2., 75.49}, {"KWT", "Asia", "Kuwait", "2020-04-08", 743., 78., 1., 0., 
  173.982, 18.265, 0.234, 0., "", "", "", "", "", "", "", 93.52, 4.270563*^6, 
  232.128, 33.7, 2.345, 1.114, 65530.537, "", 132.235, 15.84, 2.7, 37., "", 
  2., 75.49}, {"KWT", "Asia", "Kuwait", "2020-04-09", 855., 112., 1., 0., 
  200.208, 26.226, 0.234, 0., "", "", "", "", "", "", "", 93.52, 4.270563*^6, 
  232.128, 33.7, 2.345, 1.114, 65530.537, "", 132.235, 15.84, 2.7, 37., "", 
  2., 75.49}, {"KWT", "Asia", "Kuwait", "2020-04-10", 910., 55., 1., 0., 
  213.087, 12.879, 0.234, 0., "", "", "", "", "", "", "", 93.52, 4.270563*^6, 
  232.128, 33.7, 2.345, 1.114, 65530.537, "", 132.235, 15.84, 2.7, 37., "", 
  2., 75.49}, {"KWT", "Asia", "Kuwait", "2020-04-11", 993., 83., 1., 0., 
  232.522, 19.435, 0.234, 0., "", "", "", "", "", "", "", 93.52, 4.270563*^6, 
  232.128, 33.7, 2.345, 1.114, 65530.537, "", 132.235, 15.84, 2.7, 37., "", 
  2., 75.49}, {"KWT", "Asia", "Kuwait", "2020-04-12", 1154., 161., 1., 0., 
  270.222, 37.7, 0.234, 0., "", "", "", "", "", "", "", 93.52, 4.270563*^6, 
  232.128, 33.7, 2.345, 1.114, 65530.537, "", 132.235, 15.84, 2.7, 37., "", 
  2., 75.49}, {"KWT", "Asia", "Kuwait", "2020-04-13", 1234., 80., 1., 0., 
  288.955, 18.733, 0.234, 0., "", "", "", "", "", "", "", 93.52, 4.270563*^6, 
  232.128, 33.7, 2.345, 1.114, 65530.537, "", 132.235, 15.84, 2.7, 37., "", 
  2., 75.49}, {"KWT", "Asia", "Kuwait", "2020-04-14", 1300., 66., 2., 1., 
  304.41, 15.455, 0.468, 0.234, "", "", "", "", "", "", "", 93.52, 
  4.270563*^6, 232.128, 33.7, 2.345, 1.114, 65530.537, "", 132.235, 15.84, 
  2.7, 37., "", 2., 75.49}, {"KWT", "Asia", "Kuwait", "2020-04-15", 1355., 
  55., 3., 1., 317.288, 12.879, 0.702, 0.234, "", "", "", "", "", "", "", 
  93.52, 4.270563*^6, 232.128, 33.7, 2.345, 1.114, 65530.537, "", 132.235, 
  15.84, 2.7, 37., "", 2., 75.49}, {"KWT", "Asia", "Kuwait", "2020-04-16", 
  1405., 50., 3., 0., 328.996, 11.708, 0.702, 0., "", "", "", "", "", "", "", 
  93.52, 4.270563*^6, 232.128, 33.7, 2.345, 1.114, 65530.537, "", 132.235, 
  15.84, 2.7, 37., "", 2., 75.49}, {"KWT", "Asia", "Kuwait", "2020-04-17", 
  1524., 119., 3., 0., 356.862, 27.865, 0.702, 0., "", "", "", "", "", "", 
  "", 93.52, 4.270563*^6, 232.128, 33.7, 2.345, 1.114, 65530.537, "", 
  132.235, 15.84, 2.7, 37., "", 2., 75.49}, {"KWT", "Asia", "Kuwait", 
  "2020-04-18", 1658., 134., 5., 2., 388.239, 31.378, 1.171, 0.468, "", "", 
  "", "", "", "", "", 93.52, 4.270563*^6, 232.128, 33.7, 2.345, 1.114, 
  65530.537, "", 132.235, 15.84, 2.7, 37., "", 2., 75.49}, 
 {"KWT", "Asia", "Kuwait", "2020-04-19", 1752., 94., 6., 1., 410.25, 22.011, 
  1.405, 0.234, "", "", "", "", "", "", "", 93.52, 4.270563*^6, 232.128, 
  33.7, 2.345, 1.114, 65530.537, "", 132.235, 15.84, 2.7, 37., "", 2., 
  75.49}, {"KWT", "Asia", "Kuwait", "2020-04-20", 1915., 163., 7., 1., 
  448.419, 38.168, 1.639, 0.234, "", "", "", "", "", "", "", 93.52, 
  4.270563*^6, 232.128, 33.7, 2.345, 1.114, 65530.537, "", 132.235, 15.84, 
  2.7, 37., "", 2., 75.49}, {"KWT", "Asia", "Kuwait", "2020-04-21", 1995., 
  80., 9., 2., 467.152, 18.733, 2.107, 0.468, "", "", "", "", "", "", "", 
  88.89, 4.270563*^6, 232.128, 33.7, 2.345, 1.114, 65530.537, "", 132.235, 
  15.84, 2.7, 37., "", 2., 75.49}, {"KWT", "Asia", "Kuwait", "2020-04-22", 
  2080., 85., 11., 2., 487.055, 19.904, 2.576, 0.468, "", "", "", "", "", "", 
  "", 88.89, 4.270563*^6, 232.128, 33.7, 2.345, 1.114, 65530.537, "", 
  132.235, 15.84, 2.7, 37., "", 2., 75.49}, {"KWT", "Asia", "Kuwait", 
  "2020-04-23", 2248., 168., 13., 2., 526.394, 39.339, 3.044, 0.468, "", "", 
  "", "", "", "", "", 88.89, 4.270563*^6, 232.128, 33.7, 2.345, 1.114, 
  65530.537, "", 132.235, 15.84, 2.7, 37., "", 2., 75.49}, 
 {"KWT", "Asia", "Kuwait", "2020-04-24", 2399., 151., 14., 1., 561.753, 
  35.358, 3.278, 0.234, "", "", "", "", "", "", "", 88.89, 4.270563*^6, 
  232.128, 33.7, 2.345, 1.114, 65530.537, "", 132.235, 15.84, 2.7, 37., "", 
  2., 75.49}, {"KWT", "Asia", "Kuwait", "2020-04-25", 2614., 215., 15., 1., 
  612.097, 50.345, 3.512, 0.234, "", "", "", "", "", "", "", 88.89, 
  4.270563*^6, 232.128, 33.7, 2.345, 1.114, 65530.537, "", 132.235, 15.84, 
  2.7, 37., "", 2., 75.49}, {"KWT", "Asia", "Kuwait", "2020-04-26", 2892., 
  278., 19., 4., 677.194, 65.097, 4.449, 0.937, "", "", "", "", "", "", "", 
  88.89, 4.270563*^6, 232.128, 33.7, 2.345, 1.114, 65530.537, "", 132.235, 
  15.84, 2.7, 37., "", 2., 75.49}, {"KWT", "Asia", "Kuwait", "2020-04-27", 
  3075., 183., 20., 1., 720.046, 42.851, 4.683, 0.234, "", "", "", "", "", 
  "", "", 88.89, 4.270563*^6, 232.128, 33.7, 2.345, 1.114, 65530.537, "", 
  132.235, 15.84, 2.7, 37., "", 2., 75.49}, {"KWT", "Asia", "Kuwait", 
  "2020-04-28", 3288., 213., 22., 2., 769.922, 49.876, 5.152, 0.468, "", "", 
  "", "", "", "", "", 88.89, 4.270563*^6, 232.128, 33.7, 2.345, 1.114, 
  65530.537, "", 132.235, 15.84, 2.7, 37., "", 2., 75.49}, 
 {"KWT", "Asia", "Kuwait", "2020-04-29", 3440., 152., 23., 1., 805.514, 
  35.592, 5.386, 0.234, "", "", "", "", "", "", "", 88.89, 4.270563*^6, 
  232.128, 33.7, 2.345, 1.114, 65530.537, "", 132.235, 15.84, 2.7, 37., "", 
  2., 75.49}, {"KWT", "Asia", "Kuwait", "2020-04-30", 3740., 300., 24., 1., 
  875.763, 70.248, 5.62, 0.234, "", "", "", "", "", "", "", 88.89, 
  4.270563*^6, 232.128, 33.7, 2.345, 1.114, 65530.537, "", 132.235, 15.84, 
  2.7, 37., "", 2., 75.49}, {"KWT", "Asia", "Kuwait", "2020-05-01", 4024., 
  284., 26., 2., 942.265, 66.502, 6.088, 0.468, "", "", "", "", "", "", "", 
  88.89, 4.270563*^6, 232.128, 33.7, 2.345, 1.114, 65530.537, "", 132.235, 
  15.84, 2.7, 37., "", 2., 75.49}, {"KWT", "Asia", "Kuwait", "2020-05-02", 
  4377., 353., 30., 4., 1024.923, 82.659, 7.025, 0.937, "", "", "", "", "", 
  "", "", 88.89, 4.270563*^6, 232.128, 33.7, 2.345, 1.114, 65530.537, "", 
  132.235, 15.84, 2.7, 37., "", 2., 75.49}, {"KWT", "Asia", "Kuwait", 
  "2020-05-03", 4619., 242., 33., 3., 1081.59, 56.667, 7.727, 0.702, "", "", 
  "", "", "", "", "", 88.89, 4.270563*^6, 232.128, 33.7, 2.345, 1.114, 
  65530.537, "", 132.235, 15.84, 2.7, 37., "", 2., 75.49}, 
 {"KWT", "Asia", "Kuwait", "2020-05-04", 4983., 364., 38., 5., 1166.825, 
  85.235, 8.898, 1.171, "", "", "", "", "", "", "", 88.89, 4.270563*^6, 
  232.128, 33.7, 2.345, 1.114, 65530.537, "", 132.235, 15.84, 2.7, 37., "", 
  2., 75.49}, {"KWT", "Asia", "Kuwait", "2020-05-05", 5278., 295., 40., 2., 
  1235.903, 69.078, 9.366, 0.468, "", "", "", "", "", "", "", 88.89, 
  4.270563*^6, 232.128, 33.7, 2.345, 1.114, 65530.537, "", 132.235, 15.84, 
  2.7, 37., "", 2., 75.49}, {"KWT", "Asia", "Kuwait", "2020-05-06", 5804., 
  526., 40., 0., 1359.071, 123.169, 9.366, 0., "", "", "", "", "", "", "", 
  88.89, 4.270563*^6, 232.128, 33.7, 2.345, 1.114, 65530.537, "", 132.235, 
  15.84, 2.7, 37., "", 2., 75.49}, {"KWT", "Asia", "Kuwait", "2020-05-07", 
  6289., 485., 42., 2., 1472.64, 113.568, 9.835, 0.468, "", "", "", "", "", 
  "", "", 88.89, 4.270563*^6, 232.128, 33.7, 2.345, 1.114, 65530.537, "", 
  132.235, 15.84, 2.7, 37., "", 2., 75.49}, {"KWT", "Asia", "Kuwait", 
  "2020-05-08", 6567., 278., 44., 2., 1537.736, 65.097, 10.303, 0.468, "", 
  "", "", "", "", "", "", 88.89, 4.270563*^6, 232.128, 33.7, 2.345, 1.114, 
  65530.537, "", 132.235, 15.84, 2.7, 37., "", 2., 75.49}, 
 {"KWT", "Asia", "Kuwait", "2020-05-09", 7208., 641., 47., 3., 1687.834, 
  150.097, 11.006, 0.702, "", "", "", "", "", "", "", 88.89, 4.270563*^6, 
  232.128, 33.7, 2.345, 1.114, 65530.537, "", 132.235, 15.84, 2.7, 37., "", 
  2., 75.49}, {"KWT", "Asia", "Kuwait", "2020-05-10", 7623., 415., 49., 2., 
  1785.011, 97.177, 11.474, 0.468, "", "", "", "", "", "", "", 100., 
  4.270563*^6, 232.128, 33.7, 2.345, 1.114, 65530.537, "", 132.235, 15.84, 
  2.7, 37., "", 2., 75.49}, {"KWT", "Asia", "Kuwait", "2020-05-11", 8688., 
  1065., 58., 9., 2034.392, 249.382, 13.581, 2.107, "", "", "", "", "", "", 
  "", 100., 4.270563*^6, 232.128, 33.7, 2.345, 1.114, 65530.537, "", 132.235, 
  15.84, 2.7, 37., "", 2., 75.49}, {"KWT", "Asia", "Kuwait", "2020-05-12", 
  9286., 598., 65., 7., 2174.421, 140.028, 15.22, 1.639, "", "", "", "", "", 
  "", "", 100., 4.270563*^6, 232.128, 33.7, 2.345, 1.114, 65530.537, "", 
  132.235, 15.84, 2.7, 37., "", 2., 75.49}, {"KWT", "Asia", "Kuwait", 
  "2020-05-13", 10277., 991., 75., 10., 2406.474, 232.054, 17.562, 2.342, 
  227000., "", 53.155, "", "", "", "tests performed", 100., 4.270563*^6, 
  232.128, 33.7, 2.345, 1.114, 65530.537, "", 132.235, 15.84, 2.7, 37., "", 
  2., 75.49}, {"KWT", "Asia", "Kuwait", "2020-05-14", 11028., 751., 82., 7., 
  2582.329, 175.855, 19.201, 1.639, 231930., 4930., 54.309, 1.154, "", "", 
  "tests performed", 100., 4.270563*^6, 232.128, 33.7, 2.345, 1.114, 
  65530.537, "", 132.235, 15.84, 2.7, 37., "", 2., 75.49}, 
 {"KWT", "Asia", "Kuwait", "2020-05-15", 11975., 947., 88., 6., 2804.08, 
  221.751, 20.606, 1.405, 236004., 4074., 55.263, 0.954, "", "", 
  "tests performed", 100., 4.270563*^6, 232.128, 33.7, 2.345, 1.114, 
  65530.537, "", 132.235, 15.84, 2.7, 37., "", 2., 75.49}, 
 {"KWT", "Asia", "Kuwait", "2020-05-16", 12860., 885., 96., 8., 3011.313, 
  207.233, 22.479, 1.873, 240716., 4712., 56.366, 1.103, "", "", 
  "tests performed", 100., 4.270563*^6, 232.128, 33.7, 2.345, 1.114, 
  65530.537, "", 132.235, 15.84, 2.7, 37., "", 2., 75.49}, 
 {"KWT", "Asia", "Kuwait", "2020-05-17", 13802., 942., 107., 11., 3231.892, 
  220.58, 25.055, 2.576, 244476., 3760., 57.247, 0.88, "", "", 
  "tests performed", 100., 4.270563*^6, 232.128, 33.7, 2.345, 1.114, 
  65530.537, "", 132.235, 15.84, 2.7, 37., "", 2., 75.49}, 
 {"KWT", "Asia", "Kuwait", "2020-05-18", 14850., 1048., 112., 5., 3477.293, 
  245.401, 26.226, 1.171, 248314., 3838., 58.145, 0.899, "", "", 
  "tests performed", 100., 4.270563*^6, 232.128, 33.7, 2.345, 1.114, 
  65530.537, "", 132.235, 15.84, 2.7, 37., "", 2., 75.49}, 
 {"KWT", "Asia", "Kuwait", "2020-05-19", 15691., 841., 118., 6., 3674.223, 
  196.93, 27.631, 1.405, 252696., 4382., 59.172, 1.026, "", "", 
  "tests performed", 100., 4.270563*^6, 232.128, 33.7, 2.345, 1.114, 
  65530.537, "", 132.235, 15.84, 2.7, 37., "", 2., 75.49}, 
 {"KWT", "Asia", "Kuwait", "2020-05-20", 16764., 1073., 121., 3., 3925.478, 
  251.255, 28.334, 0.702, 256314., 3618., 60.019, 0.847, 4188., 0.981, 
  "tests performed", 100., 4.270563*^6, 232.128, 33.7, 2.345, 1.114, 
  65530.537, "", 132.235, 15.84, 2.7, 37., "", 2., 75.49}, 
 {"KWT", "Asia", "Kuwait", "2020-05-21", 17568., 804., 124., 3., 4113.743, 
  188.266, 29.036, 0.702, 261071., 4757., 61.133, 1.114, 4163., 0.975, 
  "tests performed", 100., 4.270563*^6, 232.128, 33.7, 2.345, 1.114, 
  65530.537, "", 132.235, 15.84, 2.7, 37., "", 2., 75.49}, 
 {"KWT", "Asia", "Kuwait", "2020-05-22", 18609., 1041., 129., 5., 4357.505, 
  243.762, 30.207, 1.171, 264959., 3888., 62.043, 0.91, 4136., 0.968, 
  "tests performed", 100., 4.270563*^6, 232.128, 33.7, 2.345, 1.114, 
  65530.537, "", 132.235, 15.84, 2.7, 37., "", 2., 75.49}, 
 {"KWT", "Asia", "Kuwait", "2020-05-23", 19564., 955., 138., 9., 4581.129, 
  223.624, 32.314, 2.107, 268154., 3195., 62.791, 0.748, 3920., 0.918, 
  "tests performed", 100., 4.270563*^6, 232.128, 33.7, 2.345, 1.114, 
  65530.537, "", 132.235, 15.84, 2.7, 37., "", 2., 75.49}, 
 {"KWT", "Asia", "Kuwait", "2020-05-24", 20464., 900., 148., 10., 4791.874, 
  210.745, 34.656, 2.342, 271089., 2935., 63.479, 0.687, 3802., 0.89, 
  "tests performed", 100., 4.270563*^6, 232.128, 33.7, 2.345, 1.114, 
  65530.537, "", 132.235, 15.84, 2.7, 37., "", 2., 75.49}, 
 {"KWT", "Asia", "Kuwait", "2020-05-25", 21302., 838., 156., 8., 4988.101, 
  196.227, 36.529, 1.873, 273812., 2723., 64.116, 0.638, 3643., 0.853, 
  "tests performed", 100., 4.270563*^6, 232.128, 33.7, 2.345, 1.114, 
  65530.537, "", 132.235, 15.84, 2.7, 37., "", 2., 75.49}, 
 {"KWT", "Asia", "Kuwait", "2020-05-26", 21967., 665., 165., 9., 5143.818, 
  155.717, 38.637, 2.107, 276207., 2395., 64.677, 0.561, 3359., 0.787, 
  "tests performed", 100., 4.270563*^6, 232.128, 33.7, 2.345, 1.114, 
  65530.537, "", 132.235, 15.84, 2.7, 37., "", 2., 75.49}, 
 {"KWT", "Asia", "Kuwait", "2020-05-27", 22575., 608., 172., 7., 5286.188, 
  142.37, 40.276, 1.639, 278945., 2738., 65.318, 0.641, 3233., 0.757, 
  "tests performed", 100., 4.270563*^6, 232.128, 33.7, 2.345, 1.114, 
  65530.537, "", 132.235, 15.84, 2.7, 37., "", 2., 75.49}, 
 {"KWT", "Asia", "Kuwait", "2020-05-28", 23267., 692., 175., 3., 5448.228, 
  162.04, 40.978, 0.702, 282341., 3396., 66.113, 0.795, 3039., 0.712, 
  "tests performed", 100., 4.270563*^6, 232.128, 33.7, 2.345, 1.114, 
  65530.537, "", 132.235, 15.84, 2.7, 37., "", 2., 75.49}, 
 {"KWT", "Asia", "Kuwait", "2020-05-29", 24112., 845., 185., 10., 5646.094, 
  197.866, 43.32, 2.342, 286352., 4011., 67.053, 0.939, 3056., 0.716, 
  "tests performed", 100., 4.270563*^6, 232.128, 33.7, 2.345, 1.114, 
  65530.537, "", 132.235, 15.84, 2.7, 37., "", 2., 75.49}, 
 {"KWT", "Asia", "Kuwait", "2020-05-30", 25184., 1072., 194., 9., 5897.115, 
  251.021, 45.427, 2.107, 290013., 3661., 67.91, 0.857, 3123., 0.731, 
  "tests performed", 100., 4.270563*^6, 232.128, 33.7, 2.345, 1.114, 
  65530.537, "", 132.235, 15.84, 2.7, 37., "", 2., 75.49}, 
 {"KWT", "Asia", "Kuwait", "2020-05-31", 26192., 1008., 205., 11., 6133.149, 
  236.034, 48.003, 2.576, 293362., 3349., 68.694, 0.784, 3182., 0.745, 
  "tests performed", 84.26, 4.270563*^6, 232.128, 33.7, 2.345, 1.114, 
  65530.537, "", 132.235, 15.84, 2.7, 37., "", 2., 75.49}, 
 {"KWT", "Asia", "Kuwait", "2020-06-01", 27043., 851., 212., 7., 6332.42, 
  199.271, 49.642, 1.639, 297026., 3664., 69.552, 0.858, 3316., 0.776, 
  "tests performed", 84.26, 4.270563*^6, 232.128, 33.7, 2.345, 1.114, 
  65530.537, "", 132.235, 15.84, 2.7, 37., "", 2., 75.49}, 
 {"KWT", "Asia", "Kuwait", "2020-06-02", 27762., 719., 220., 8., 6500.782, 
  168.362, 51.515, 1.873, 300351., 3325., 70.331, 0.779, 3449., 0.808, 
  "tests performed", 84.26, 4.270563*^6, 232.128, 33.7, 2.345, 1.114, 
  65530.537, "", 132.235, 15.84, 2.7, 37., "", 2., 75.49}, 
 {"KWT", "Asia", "Kuwait", "2020-06-03", 28649., 887., 226., 6., 6708.483, 
  207.701, 52.92, 1.405, 303285., 2934., 71.018, 0.687, 3477., 0.814, 
  "tests performed", 84.26, 4.270563*^6, 232.128, 33.7, 2.345, 1.114, 
  65530.537, "", 132.235, 15.84, 2.7, 37., "", 2., 75.49}, 
 {"KWT", "Asia", "Kuwait", "2020-06-04", 29359., 710., 230., 4., 6874.738, 
  166.254, 53.857, 0.937, 306006., 2721., 71.655, 0.637, 3381., 0.792, 
  "tests performed", 84.26, 4.270563*^6, 232.128, 33.7, 2.345, 1.114, 
  65530.537, "", 132.235, 15.84, 2.7, 37., "", 2., 75.49}, 
 {"KWT", "Asia", "Kuwait", "2020-06-05", 29921., 562., 236., 6., 7006.336, 
  131.599, 55.262, 1.405, 308900., 2894., 72.332, 0.678, 3221., 0.754, 
  "tests performed", 84.26, 4.270563*^6, 232.128, 33.7, 2.345, 1.114, 
  65530.537, "", 132.235, 15.84, 2.7, 37., "", 2., 75.49}, 
 {"KWT", "Asia", "Kuwait", "2020-06-06", 30644., 723., 244., 8., 7175.635, 
  169.299, 57.135, 1.873, 311624., 2724., 72.97, 0.638, 3087., 0.723, 
  "tests performed", 84.26, 4.270563*^6, 232.128, 33.7, 2.345, 1.114, 
  65530.537, "", 132.235, 15.84, 2.7, 37., "", 2., 75.49}, 
 {"KWT", "Asia", "Kuwait", "2020-06-07", 31131., 487., 254., 10., 7289.671, 
  114.036, 59.477, 2.342, 315285., 3661., 73.828, 0.857, 3132., 0.733, 
  "tests performed", 84.26, 4.270563*^6, 232.128, 33.7, 2.345, 1.114, 
  65530.537, "", 132.235, 15.84, 2.7, 37., "", 2., 75.49}, 
 {"KWT", "Asia", "Kuwait", "2020-06-08", 31848., 717., 264., 10., 7457.565, 
  167.894, 61.819, 2.342, 318284., 2999., 74.53, 0.702, 3037., 0.711, 
  "tests performed", 84.26, 4.270563*^6, 232.128, 33.7, 2.345, 1.114, 
  65530.537, "", 132.235, 15.84, 2.7, 37., "", 2., 75.49}, 
 {"KWT", "Asia", "Kuwait", "2020-06-09", 32510., 662., 269., 5., 7612.579, 
  155.015, 62.989, 1.171, 321502., 3218., 75.283, 0.754, 3022., 0.708, 
  "tests performed", 85.19, 4.270563*^6, 232.128, 33.7, 2.345, 1.114, 
  65530.537, "", 132.235, 15.84, 2.7, 37., "", 2., 75.49}, 
 {"KWT", "Asia", "Kuwait", "2020-06-10", 33140., 630., 273., 4., 7760.101, 
  147.522, 63.926, 0.937, 324373., 2871., 75.956, 0.672, 3013., 0.706, 
  "tests performed", 85.19, 4.270563*^6, 232.128, 33.7, 2.345, 1.114, 
  65530.537, "", 132.235, 15.84, 2.7, 37., "", 2., 75.49}, 
 {"KWT", "Asia", "Kuwait", "2020-06-11", 33823., 683., 275., 2., 7920.033, 
  159.932, 64.394, 0.468, 327144., 2771., 76.604, 0.649, 3020., 0.707, 
  "tests performed", 85.19, 4.270563*^6, 232.128, 33.7, 2.345, 1.114, 
  65530.537, "", 132.235, 15.84, 2.7, 37., "", 2., 75.49}, 
 {"KWT", "Asia", "Kuwait", "2020-06-12", 34432., 609., 279., 4., 8062.637, 
  142.604, 65.331, 0.937, 330129., 2985., 77.303, 0.699, 3033., 0.71, 
  "tests performed", 85.19, 4.270563*^6, 232.128, 33.7, 2.345, 1.114, 
  65530.537, "", 132.235, 15.84, 2.7, 37., "", 2., 75.49}, 
 {"KWT", "Asia", "Kuwait", "2020-06-13", 34952., 520., 285., 6., 8184.401, 
  121.764, 66.736, 1.405, 332288., 2159., 77.809, 0.506, 2952., 0.691, 
  "tests performed", 85.19, 4.270563*^6, 232.128, 33.7, 2.345, 1.114, 
  65530.537, "", 132.235, 15.84, 2.7, 37., "", 2., 75.49}, 
 {"KWT", "Asia", "Kuwait", "2020-06-14", 35466., 514., 289., 4., 8304.76, 
  120.359, 67.673, 0.937, 334612., 2324., 78.353, 0.544, 2761., 0.647, 
  "tests performed", 85.19, 4.270563*^6, 232.128, 33.7, 2.345, 1.114, 
  65530.537, "", 132.235, 15.84, 2.7, 37., "", 2., 75.49}, 
 {"KWT", "Asia", "Kuwait", "2020-06-15", 35920., 454., 296., 7., 8411.069, 
  106.309, 69.312, 1.639, 337387., 2775., 79.003, 0.65, 2729., 0.639, 
  "tests performed", 85.19, 4.270563*^6, 232.128, 33.7, 2.345, 1.114, 
  65530.537, "", 132.235, 15.84, 2.7, 37., "", 2., 75.49}, 
 {"KWT", "Asia", "Kuwait", "2020-06-16", 36431., 511., 298., 2., 8530.725, 
  119.656, 69.78, 0.468, 340142., 2755., 79.648, 0.645, 2663., 0.624, 
  "tests performed", 85.19, 4.270563*^6, 232.128, 33.7, 2.345, 1.114, 
  65530.537, "", 132.235, 15.84, 2.7, 37., "", 2., 75.49}, 
 {"KWT", "Asia", "Kuwait", "2020-06-17", 36958., 527., 303., 5., 8654.128, 
  123.403, 70.951, 1.171, 343027., 2885., 80.324, 0.676, 2665., 0.624, 
  "tests performed", 85.19, 4.270563*^6, 232.128, 33.7, 2.345, 1.114, 
  65530.537, "", 132.235, 15.84, 2.7, 37., "", 2., 75.49}, 
 {"KWT", "Asia", "Kuwait", "2020-06-18", 37533., 575., 306., 3., 8788.771, 
  134.643, 71.653, 0.702, 346325., 3298., 81.096, 0.772, 2740., 0.642, 
  "tests performed", 85.19, 4.270563*^6, 232.128, 33.7, 2.345, 1.114, 
  65530.537, "", 132.235, 15.84, 2.7, 37., "", 2., 75.49}, 
 {"KWT", "Asia", "Kuwait", "2020-06-19", 38074., 541., 308., 2., 8915.452, 
  126.681, 72.122, 0.468, 349412., 3087., 81.819, 0.723, 2755., 0.645, 
  "tests performed", 85.19, 4.270563*^6, 232.128, 33.7, 2.345, 1.114, 
  65530.537, "", 132.235, 15.84, 2.7, 37., "", 2., 75.49}, 
 {"KWT", "Asia", "Kuwait", "2020-06-20", 38678., 604., 313., 5., 9056.885, 
  141.433, 73.292, 1.171, 351636., 2224., 82.339, 0.521, 2764., 0.647, 
  "tests performed", 85.19, 4.270563*^6, 232.128, 33.7, 2.345, 1.114, 
  65530.537, "", 132.235, 15.84, 2.7, 37., "", 2., 75.49}, 
 {"KWT", "Asia", "Kuwait", "2020-06-21", 39145., 467., 319., 6., 9166.239, 
  109.353, 74.697, 1.405, 354378., 2742., 82.982, 0.642, 2824., 0.661, 
  "tests performed", 85.19, 4.270563*^6, 232.128, 33.7, 2.345, 1.114, 
  65530.537, "", 132.235, 15.84, 2.7, 37., "", 2., 75.49}, 
 {"KWT", "Asia", "Kuwait", "2020-06-22", 39650., 505., 326., 7., 9284.49, 
  118.251, 76.337, 1.639, 357594., 3216., 83.735, 0.753, 2887., 0.676, 
  "tests performed", 85.19, 4.270563*^6, 232.128, 33.7, 2.345, 1.114, 
  65530.537, "", 132.235, 15.84, 2.7, 37., "", 2., 75.49}, 
 {"KWT", "Asia", "Kuwait", "2020-06-23", 40291., 641., 330., 4., 9434.587, 
  150.097, 77.273, 0.937, 361239., 3645., 84.588, 0.854, 3014., 0.706, 
  "tests performed", 85.19, 4.270563*^6, 232.128, 33.7, 2.345, 1.114, 
  65530.537, "", 132.235, 15.84, 2.7, 37., "", 2., 75.49}, 
 {"KWT", "Asia", "Kuwait", "2020-06-24", 41033., 742., 334., 4., 9608.335, 
  173.748, 78.21, 0.937, 365224., 3985., 85.521, 0.933, 3171., 0.743, 
  "tests performed", 85.19, 4.270563*^6, 232.128, 33.7, 2.345, 1.114, 
  65530.537, "", 132.235, 15.84, 2.7, 37., "", 2., 75.49}, 
 {"KWT", "Asia", "Kuwait", "2020-06-25", 41879., 846., 337., 3., 9806.435, 
  198.1, 78.912, 0.702, 368510., 3286., 86.291, 0.769, 3169., 0.742, 
  "tests performed", 85.19, 4.270563*^6, 232.128, 33.7, 2.345, 1.114, 
  65530.537, "", 132.235, 15.84, 2.7, 37., "", 2., 75.49}, 
 {"KWT", "Asia", "Kuwait", "2020-06-26", 42788., 909., 339., 2., 10019.288, 
  212.852, 79.381, 0.468, 372284., 3774., 87.174, 0.884, 3267., 0.765, 
  "tests performed", 85.19, 4.270563*^6, 232.128, 33.7, 2.345, 1.114, 
  65530.537, "", 132.235, 15.84, 2.7, 37., "", 2., 75.49}, 
 {"KWT", "Asia", "Kuwait", "2020-06-27", 43703., 915., 341., 2., 10233.545, 
  214.257, 79.849, 0.468, 375524., 3240., 87.933, 0.759, 3413., 0.799, 
  "tests performed", 85.19, 4.270563*^6, 232.128, 33.7, 2.345, 1.114, 
  65530.537, "", 132.235, 15.84, 2.7, 37., "", 2., 75.49}, 
 {"KWT", "Asia", "Kuwait", "2020-06-28", 44391., 688., 344., 3., 10394.648, 
  161.103, 80.551, 0.702, 379338., 3814., 88.826, 0.893, 3566., 0.835, 
  "tests performed", 85.19, 4.270563*^6, 232.128, 33.7, 2.345, 1.114, 
  65530.537, "", 132.235, 15.84, 2.7, 37., "", 2., 75.49}, 
 {"KWT", "Asia", "Kuwait", "2020-06-29", 44942., 551., 348., 4., 10523.671, 
  129.023, 81.488, 0.937, 382842., 3504., 89.647, 0.821, 3607., 0.845, 
  "tests performed", 85.19, 4.270563*^6, 232.128, 33.7, 2.345, 1.114, 
  65530.537, "", 132.235, 15.84, 2.7, 37., "", 2., 75.49}, 
 {"KWT", "Asia", "Kuwait", "2020-06-30", 45524., 582., 350., 2., 10659.953, 
  136.282, 81.956, 0.468, 386887., 4045., 90.594, 0.947, 3664., 0.858, 
  "tests performed", 85.19, 4.270563*^6, 232.128, 33.7, 2.345, 1.114, 
  65530.537, "", 132.235, 15.84, 2.7, 37., "", 2., 75.49}, 
 {"KWT", "Asia", "Kuwait", "2020-07-01", 46195., 671., 354., 4., 10817.075, 
  157.122, 82.893, 0.937, 391037., 4150., 91.566, 0.972, 3688., 0.864, 
  "tests performed", 85.19, 4.270563*^6, 232.128, 33.7, 2.345, 1.114, 
  65530.537, "", 132.235, 15.84, 2.7, 37., "", 2., 75.49}, 
 {"KWT", "Asia", "Kuwait", "2020-07-02", 46940., 745., 358., 4., 10991.525, 
  174.45, 83.83, 0.937, 395349., 4312., 92.575, 1.01, 3834., 0.898, 
  "tests performed", 85.19, 4.270563*^6, 232.128, 33.7, 2.345, 1.114, 
  65530.537, "", 132.235, 15.84, 2.7, 37., "", 2., 75.49}, 
 {"KWT", "Asia", "Kuwait", "2020-07-03", 47859., 919., 359., 1., 11206.719, 
  215.194, 84.064, 0.234, 399498., 4149., 93.547, 0.972, 3888., 0.91, 
  "tests performed", "", 4.270563*^6, 232.128, 33.7, 2.345, 1.114, 65530.537, 
  "", 132.235, 15.84, 2.7, 37., "", 2., 75.49}, 
 {"KWT", "Asia", "Kuwait", "2020-07-04", 48672., 813., 360., 1., 11397.092, 
  190.373, 84.298, 0.234, 402941., 3443., 94.353, 0.806, 3917., 0.917, 
  "tests performed", "", 4.270563*^6, 232.128, 33.7, 2.345, 1.114, 65530.537, 
  "", 132.235, 15.84, 2.7, 37., "", 2., 75.49}, 
 {"KWT", "Asia", "Kuwait", "2020-07-05", 49303., 631., 365., 5., 11544.848, 
  147.756, 85.469, 1.171, 405984., 3043., 95.066, 0.713, 3807., 0.891, 
  "tests performed", "", 4.270563*^6, 232.128, 33.7, 2.345, 1.114, 65530.537, 
  "", 132.235, 15.84, 2.7, 37., "", 2., 75.49}, 
 {"KWT", "Asia", "Kuwait", "2020-07-06", 49941., 638., 368., 3., 11694.243, 
  149.395, 86.171, 0.702, 409335., 3351., 95.85, 0.785, 3785., 0.886, 
  "tests performed", "", 4.270563*^6, 232.128, 33.7, 2.345, 1.114, 65530.537, 
  "", 132.235, 15.84, 2.7, 37., "", 2., 75.49}, 
 {"KWT", "Asia", "Kuwait", "2020-07-07", 50644., 703., 373., 5., 11858.858, 
  164.615, 87.342, 1.171, "", "", "", "", "", "", "", "", 4.270563*^6, 
  232.128, 33.7, 2.345, 1.114, 65530.537, "", 132.235, 15.84, 2.7, 37., "", 
  2., 75.49}, {"KWT", "Asia", "Kuwait", "2020-07-08", 51245., 601., 377., 4., 
  11999.589, 140.731, 88.279, 0.937, "", "", "", "", "", "", "", "", 
  4.270563*^6, 232.128, 33.7, 2.345, 1.114, 65530.537, "", 132.235, 15.84, 
  2.7, 37., "", 2., 75.49}, {"KGZ", "Asia", "Kyrgyzstan", "2020-03-19", 3., 
  3., 0., 0., 0.46, 0.46, 0., 0., "", "", "", "", "", "", "", 63.89, 
  6.524191*^6, 32.333, 26.3, 4.489, 2.882, 3393.474, 1.4, 436.362, 7.11, 3.6, 
  50.5, 89.22, 4.5, 71.45}, {"KGZ", "Asia", "Kyrgyzstan", "2020-03-20", 6., 
  3., 0., 0., 0.92, 0.46, 0., 0., "", "", "", "", "", "", "", 63.89, 
  6.524191*^6, 32.333, 26.3, 4.489, 2.882, 3393.474, 1.4, 436.362, 7.11, 3.6, 
  50.5, 89.22, 4.5, 71.45}, {"KGZ", "Asia", "Kyrgyzstan", "2020-03-21", 6., 
  0., 0., 0., 0.92, 0., 0., 0., "", "", "", "", "", "", "", 63.89, 
  6.524191*^6, 32.333, 26.3, 4.489, 2.882, 3393.474, 1.4, 436.362, 7.11, 3.6, 
  50.5, 89.22, 4.5, 71.45}, {"KGZ", "Asia", "Kyrgyzstan", "2020-03-22", 14., 
  8., 0., 0., 2.146, 1.226, 0., 0., "", "", "", "", "", "", "", 69.44, 
  6.524191*^6, 32.333, 26.3, 4.489, 2.882, 3393.474, 1.4, 436.362, 7.11, 3.6, 
  50.5, 89.22, 4.5, 71.45}, {"KGZ", "Asia", "Kyrgyzstan", "2020-03-23", 14., 
  0., 0., 0., 2.146, 0., 0., 0., "", "", "", "", "", "", "", 69.44, 
  6.524191*^6, 32.333, 26.3, 4.489, 2.882, 3393.474, 1.4, 436.362, 7.11, 3.6, 
  50.5, 89.22, 4.5, 71.45}, {"KGZ", "Asia", "Kyrgyzstan", "2020-03-24", 16., 
  2., 0., 0., 2.452, 0.307, 0., 0., "", "", "", "", "", "", "", 69.44, 
  6.524191*^6, 32.333, 26.3, 4.489, 2.882, 3393.474, 1.4, 436.362, 7.11, 3.6, 
  50.5, 89.22, 4.5, 71.45}, {"KGZ", "Asia", "Kyrgyzstan", "2020-03-25", 42., 
  26., 0., 0., 6.438, 3.985, 0., 0., "", "", "", "", "", "", "", 92.13, 
  6.524191*^6, 32.333, 26.3, 4.489, 2.882, 3393.474, 1.4, 436.362, 7.11, 3.6, 
  50.5, 89.22, 4.5, 71.45}, {"KGZ", "Asia", "Kyrgyzstan", "2020-03-26", 44., 
  2., 0., 0., 6.744, 0.307, 0., 0., "", "", "", "", "", "", "", 92.13, 
  6.524191*^6, 32.333, 26.3, 4.489, 2.882, 3393.474, 1.4, 436.362, 7.11, 3.6, 
  50.5, 89.22, 4.5, 71.45}, {"KGZ", "Asia", "Kyrgyzstan", "2020-03-27", 44., 
  0., 0., 0., 6.744, 0., 0., 0., "", "", "", "", "", "", "", 92.13, 
  6.524191*^6, 32.333, 26.3, 4.489, 2.882, 3393.474, 1.4, 436.362, 7.11, 3.6, 
  50.5, 89.22, 4.5, 71.45}, {"KGZ", "Asia", "Kyrgyzstan", "2020-03-28", 58., 
  14., 0., 0., 8.89, 2.146, 0., 0., "", "", "", "", "", "", "", 92.13, 
  6.524191*^6, 32.333, 26.3, 4.489, 2.882, 3393.474, 1.4, 436.362, 7.11, 3.6, 
  50.5, 89.22, 4.5, 71.45}, {"KGZ", "Asia", "Kyrgyzstan", "2020-03-29", 84., 
  26., 0., 0., 12.875, 3.985, 0., 0., "", "", "", "", "", "", "", 92.13, 
  6.524191*^6, 32.333, 26.3, 4.489, 2.882, 3393.474, 1.4, 436.362, 7.11, 3.6, 
  50.5, 89.22, 4.5, 71.45}, {"KGZ", "Asia", "Kyrgyzstan", "2020-03-30", 84., 
  0., 0., 0., 12.875, 0., 0., 0., "", "", "", "", "", "", "", 92.13, 
  6.524191*^6, 32.333, 26.3, 4.489, 2.882, 3393.474, 1.4, 436.362, 7.11, 3.6, 
  50.5, 89.22, 4.5, 71.45}, {"KGZ", "Asia", "Kyrgyzstan", "2020-03-31", 84., 
  0., 0., 0., 12.875, 0., 0., 0., "", "", "", "", "", "", "", 92.13, 
  6.524191*^6, 32.333, 26.3, 4.489, 2.882, 3393.474, 1.4, 436.362, 7.11, 3.6, 
  50.5, 89.22, 4.5, 71.45}, {"KGZ", "Asia", "Kyrgyzstan", "2020-04-01", 107., 
  23., 0., 0., 16.401, 3.525, 0., 0., "", "", "", "", "", "", "", 92.13, 
  6.524191*^6, 32.333, 26.3, 4.489, 2.882, 3393.474, 1.4, 436.362, 7.11, 3.6, 
  50.5, 89.22, 4.5, 71.45}, {"KGZ", "Asia", "Kyrgyzstan", "2020-04-02", 112., 
  5., 1., 1., 17.167, 0.766, 0.153, 0.153, "", "", "", "", "", "", "", 92.13, 
  6.524191*^6, 32.333, 26.3, 4.489, 2.882, 3393.474, 1.4, 436.362, 7.11, 3.6, 
  50.5, 89.22, 4.5, 71.45}, {"KGZ", "Asia", "Kyrgyzstan", "2020-04-03", 125., 
  13., 1., 0., 19.159, 1.993, 0.153, 0., "", "", "", "", "", "", "", 92.13, 
  6.524191*^6, 32.333, 26.3, 4.489, 2.882, 3393.474, 1.4, 436.362, 7.11, 3.6, 
  50.5, 89.22, 4.5, 71.45}, {"KGZ", "Asia", "Kyrgyzstan", "2020-04-04", 144., 
  19., 1., 0., 22.072, 2.912, 0.153, 0., "", "", "", "", "", "", "", 92.13, 
  6.524191*^6, 32.333, 26.3, 4.489, 2.882, 3393.474, 1.4, 436.362, 7.11, 3.6, 
  50.5, 89.22, 4.5, 71.45}, {"KGZ", "Asia", "Kyrgyzstan", "2020-04-05", 144., 
  0., 1., 0., 22.072, 0., 0.153, 0., "", "", "", "", "", "", "", 92.13, 
  6.524191*^6, 32.333, 26.3, 4.489, 2.882, 3393.474, 1.4, 436.362, 7.11, 3.6, 
  50.5, 89.22, 4.5, 71.45}, {"KGZ", "Asia", "Kyrgyzstan", "2020-04-06", 216., 
  72., 4., 3., 33.108, 11.036, 0.613, 0.46, "", "", "", "", "", "", "", 
  92.13, 6.524191*^6, 32.333, 26.3, 4.489, 2.882, 3393.474, 1.4, 436.362, 
  7.11, 3.6, 50.5, 89.22, 4.5, 71.45}, {"KGZ", "Asia", "Kyrgyzstan", 
  "2020-04-07", 228., 12., 4., 0., 34.947, 1.839, 0.613, 0., "", "", "", "", 
  "", "", "", 92.13, 6.524191*^6, 32.333, 26.3, 4.489, 2.882, 3393.474, 1.4, 
  436.362, 7.11, 3.6, 50.5, 89.22, 4.5, 71.45}, 
 {"KGZ", "Asia", "Kyrgyzstan", "2020-04-08", 270., 42., 4., 0., 41.384, 
  6.438, 0.613, 0., "", "", "", "", "", "", "", 92.13, 6.524191*^6, 32.333, 
  26.3, 4.489, 2.882, 3393.474, 1.4, 436.362, 7.11, 3.6, 50.5, 89.22, 4.5, 
  71.45}, {"KGZ", "Asia", "Kyrgyzstan", "2020-04-09", 280., 10., 4., 0., 
  42.917, 1.533, 0.613, 0., "", "", "", "", "", "", "", 92.13, 6.524191*^6, 
  32.333, 26.3, 4.489, 2.882, 3393.474, 1.4, 436.362, 7.11, 3.6, 50.5, 89.22, 
  4.5, 71.45}, {"KGZ", "Asia", "Kyrgyzstan", "2020-04-10", 298., 18., 5., 1., 
  45.676, 2.759, 0.766, 0.153, "", "", "", "", "", "", "", 92.13, 
  6.524191*^6, 32.333, 26.3, 4.489, 2.882, 3393.474, 1.4, 436.362, 7.11, 3.6, 
  50.5, 89.22, 4.5, 71.45}, {"KGZ", "Asia", "Kyrgyzstan", "2020-04-11", 339., 
  41., 5., 0., 51.96, 6.284, 0.766, 0., "", "", "", "", "", "", "", 92.13, 
  6.524191*^6, 32.333, 26.3, 4.489, 2.882, 3393.474, 1.4, 436.362, 7.11, 3.6, 
  50.5, 89.22, 4.5, 71.45}, {"KGZ", "Asia", "Kyrgyzstan", "2020-04-12", 377., 
  38., 5., 0., 57.785, 5.824, 0.766, 0., "", "", "", "", "", "", "", 92.13, 
  6.524191*^6, 32.333, 26.3, 4.489, 2.882, 3393.474, 1.4, 436.362, 7.11, 3.6, 
  50.5, 89.22, 4.5, 71.45}, {"KGZ", "Asia", "Kyrgyzstan", "2020-04-13", 419., 
  42., 5., 0., 64.223, 6.438, 0.766, 0., "", "", "", "", "", "", "", 92.13, 
  6.524191*^6, 32.333, 26.3, 4.489, 2.882, 3393.474, 1.4, 436.362, 7.11, 3.6, 
  50.5, 89.22, 4.5, 71.45}, {"KGZ", "Asia", "Kyrgyzstan", "2020-04-14", 430., 
  11., 5., 0., 65.909, 1.686, 0.766, 0., "", "", "", "", "", "", "", 92.13, 
  6.524191*^6, 32.333, 26.3, 4.489, 2.882, 3393.474, 1.4, 436.362, 7.11, 3.6, 
  50.5, 89.22, 4.5, 71.45}, {"KGZ", "Asia", "Kyrgyzstan", "2020-04-15", 449., 
  19., 5., 0., 68.821, 2.912, 0.766, 0., "", "", "", "", "", "", "", 92.13, 
  6.524191*^6, 32.333, 26.3, 4.489, 2.882, 3393.474, 1.4, 436.362, 7.11, 3.6, 
  50.5, 89.22, 4.5, 71.45}, {"KGZ", "Asia", "Kyrgyzstan", "2020-04-16", 466., 
  17., 5., 0., 71.426, 2.606, 0.766, 0., "", "", "", "", "", "", "", 92.13, 
  6.524191*^6, 32.333, 26.3, 4.489, 2.882, 3393.474, 1.4, 436.362, 7.11, 3.6, 
  50.5, 89.22, 4.5, 71.45}, {"KGZ", "Asia", "Kyrgyzstan", "2020-04-17", 489., 
  23., 5., 0., 74.952, 3.525, 0.766, 0., "", "", "", "", "", "", "", 92.13, 
  6.524191*^6, 32.333, 26.3, 4.489, 2.882, 3393.474, 1.4, 436.362, 7.11, 3.6, 
  50.5, 89.22, 4.5, 71.45}, {"KGZ", "Asia", "Kyrgyzstan", "2020-04-18", 506., 
  17., 5., 0., 77.558, 2.606, 0.766, 0., "", "", "", "", "", "", "", 92.13, 
  6.524191*^6, 32.333, 26.3, 4.489, 2.882, 3393.474, 1.4, 436.362, 7.11, 3.6, 
  50.5, 89.22, 4.5, 71.45}, {"KGZ", "Asia", "Kyrgyzstan", "2020-04-19", 554., 
  48., 5., 0., 84.915, 7.357, 0.766, 0., "", "", "", "", "", "", "", 92.13, 
  6.524191*^6, 32.333, 26.3, 4.489, 2.882, 3393.474, 1.4, 436.362, 7.11, 3.6, 
  50.5, 89.22, 4.5, 71.45}, {"KGZ", "Asia", "Kyrgyzstan", "2020-04-20", 568., 
  14., 7., 2., 87.061, 2.146, 1.073, 0.307, "", "", "", "", "", "", "", 
  92.13, 6.524191*^6, 32.333, 26.3, 4.489, 2.882, 3393.474, 1.4, 436.362, 
  7.11, 3.6, 50.5, 89.22, 4.5, 71.45}, {"KGZ", "Asia", "Kyrgyzstan", 
  "2020-04-21", 590., 22., 7., 0., 90.433, 3.372, 1.073, 0., "", "", "", "", 
  "", "", "", 92.13, 6.524191*^6, 32.333, 26.3, 4.489, 2.882, 3393.474, 1.4, 
  436.362, 7.11, 3.6, 50.5, 89.22, 4.5, 71.45}, 
 {"KGZ", "Asia", "Kyrgyzstan", "2020-04-22", 612., 22., 7., 0., 93.805, 
  3.372, 1.073, 0., "", "", "", "", "", "", "", 92.13, 6.524191*^6, 32.333, 
  26.3, 4.489, 2.882, 3393.474, 1.4, 436.362, 7.11, 3.6, 50.5, 89.22, 4.5, 
  71.45}, {"KGZ", "Asia", "Kyrgyzstan", "2020-04-23", 631., 19., 8., 1., 
  96.717, 2.912, 1.226, 0.153, "", "", "", "", "", "", "", 92.13, 
  6.524191*^6, 32.333, 26.3, 4.489, 2.882, 3393.474, 1.4, 436.362, 7.11, 3.6, 
  50.5, 89.22, 4.5, 71.45}, {"KGZ", "Asia", "Kyrgyzstan", "2020-04-24", 656., 
  25., 8., 0., 100.549, 3.832, 1.226, 0., "", "", "", "", "", "", "", 92.13, 
  6.524191*^6, 32.333, 26.3, 4.489, 2.882, 3393.474, 1.4, 436.362, 7.11, 3.6, 
  50.5, 89.22, 4.5, 71.45}, {"KGZ", "Asia", "Kyrgyzstan", "2020-04-25", 665., 
  9., 8., 0., 101.928, 1.379, 1.226, 0., "", "", "", "", "", "", "", 92.13, 
  6.524191*^6, 32.333, 26.3, 4.489, 2.882, 3393.474, 1.4, 436.362, 7.11, 3.6, 
  50.5, 89.22, 4.5, 71.45}, {"KGZ", "Asia", "Kyrgyzstan", "2020-04-26", 682., 
  17., 8., 0., 104.534, 2.606, 1.226, 0., "", "", "", "", "", "", "", 92.13, 
  6.524191*^6, 32.333, 26.3, 4.489, 2.882, 3393.474, 1.4, 436.362, 7.11, 3.6, 
  50.5, 89.22, 4.5, 71.45}, {"KGZ", "Asia", "Kyrgyzstan", "2020-04-27", 695., 
  13., 8., 0., 106.527, 1.993, 1.226, 0., "", "", "", "", "", "", "", 92.13, 
  6.524191*^6, 32.333, 26.3, 4.489, 2.882, 3393.474, 1.4, 436.362, 7.11, 3.6, 
  50.5, 89.22, 4.5, 71.45}, {"KGZ", "Asia", "Kyrgyzstan", "2020-04-28", 708., 
  13., 8., 0., 108.519, 1.993, 1.226, 0., "", "", "", "", "", "", "", 92.13, 
  6.524191*^6, 32.333, 26.3, 4.489, 2.882, 3393.474, 1.4, 436.362, 7.11, 3.6, 
  50.5, 89.22, 4.5, 71.45}, {"KGZ", "Asia", "Kyrgyzstan", "2020-04-29", 729., 
  21., 8., 0., 111.738, 3.219, 1.226, 0., "", "", "", "", "", "", "", 92.13, 
  6.524191*^6, 32.333, 26.3, 4.489, 2.882, 3393.474, 1.4, 436.362, 7.11, 3.6, 
  50.5, 89.22, 4.5, 71.45}, {"KGZ", "Asia", "Kyrgyzstan", "2020-04-30", 746., 
  17., 8., 0., 114.344, 2.606, 1.226, 0., "", "", "", "", "", "", "", 88.43, 
  6.524191*^6, 32.333, 26.3, 4.489, 2.882, 3393.474, 1.4, 436.362, 7.11, 3.6, 
  50.5, 89.22, 4.5, 71.45}, {"KGZ", "Asia", "Kyrgyzstan", "2020-05-01", 746., 
  0., 8., 0., 114.344, 0., 1.226, 0., "", "", "", "", "", "", "", 88.43, 
  6.524191*^6, 32.333, 26.3, 4.489, 2.882, 3393.474, 1.4, 436.362, 7.11, 3.6, 
  50.5, 89.22, 4.5, 71.45}, {"KGZ", "Asia", "Kyrgyzstan", "2020-05-02", 769., 
  23., 8., 0., 117.869, 3.525, 1.226, 0., "", "", "", "", "", "", "", 88.43, 
  6.524191*^6, 32.333, 26.3, 4.489, 2.882, 3393.474, 1.4, 436.362, 7.11, 3.6, 
  50.5, 89.22, 4.5, 71.45}, {"KGZ", "Asia", "Kyrgyzstan", "2020-05-03", 795., 
  26., 10., 2., 121.854, 3.985, 1.533, 0.307, "", "", "", "", "", "", "", 
  88.43, 6.524191*^6, 32.333, 26.3, 4.489, 2.882, 3393.474, 1.4, 436.362, 
  7.11, 3.6, 50.5, 89.22, 4.5, 71.45}, {"KGZ", "Asia", "Kyrgyzstan", 
  "2020-05-04", 830., 35., 10., 0., 127.219, 5.365, 1.533, 0., "", "", "", 
  "", "", "", "", 85.65, 6.524191*^6, 32.333, 26.3, 4.489, 2.882, 3393.474, 
  1.4, 436.362, 7.11, 3.6, 50.5, 89.22, 4.5, 71.45}, 
 {"KGZ", "Asia", "Kyrgyzstan", "2020-05-05", 843., 13., 11., 1., 129.211, 
  1.993, 1.686, 0.153, "", "", "", "", "", "", "", 85.65, 6.524191*^6, 
  32.333, 26.3, 4.489, 2.882, 3393.474, 1.4, 436.362, 7.11, 3.6, 50.5, 89.22, 
  4.5, 71.45}, {"KGZ", "Asia", "Kyrgyzstan", "2020-05-06", 871., 28., 12., 
  1., 133.503, 4.292, 1.839, 0.153, "", "", "", "", "", "", "", 85.65, 
  6.524191*^6, 32.333, 26.3, 4.489, 2.882, 3393.474, 1.4, 436.362, 7.11, 3.6, 
  50.5, 89.22, 4.5, 71.45}, {"KGZ", "Asia", "Kyrgyzstan", "2020-05-07", 895., 
  24., 12., 0., 137.182, 3.679, 1.839, 0., "", "", "", "", "", "", "", 85.65, 
  6.524191*^6, 32.333, 26.3, 4.489, 2.882, 3393.474, 1.4, 436.362, 7.11, 3.6, 
  50.5, 89.22, 4.5, 71.45}, {"KGZ", "Asia", "Kyrgyzstan", "2020-05-08", 906., 
  11., 12., 0., 138.868, 1.686, 1.839, 0., "", "", "", "", "", "", "", 85.65, 
  6.524191*^6, 32.333, 26.3, 4.489, 2.882, 3393.474, 1.4, 436.362, 7.11, 3.6, 
  50.5, 89.22, 4.5, 71.45}, {"KGZ", "Asia", "Kyrgyzstan", "2020-05-09", 931., 
  25., 12., 0., 142.7, 3.832, 1.839, 0., "", "", "", "", "", "", "", 85.65, 
  6.524191*^6, 32.333, 26.3, 4.489, 2.882, 3393.474, 1.4, 436.362, 7.11, 3.6, 
  50.5, 89.22, 4.5, 71.45}, {"KGZ", "Asia", "Kyrgyzstan", "2020-05-10", 
  1002., 71., 12., 0., 153.582, 10.883, 1.839, 0., "", "", "", "", "", "", 
  "", 85.65, 6.524191*^6, 32.333, 26.3, 4.489, 2.882, 3393.474, 1.4, 436.362, 
  7.11, 3.6, 50.5, 89.22, 4.5, 71.45}, {"KGZ", "Asia", "Kyrgyzstan", 
  "2020-05-11", 1016., 14., 12., 0., 155.728, 2.146, 1.839, 0., "", "", "", 
  "", "", "", "", 81.94, 6.524191*^6, 32.333, 26.3, 4.489, 2.882, 3393.474, 
  1.4, 436.362, 7.11, 3.6, 50.5, 89.22, 4.5, 71.45}, 
 {"KGZ", "Asia", "Kyrgyzstan", "2020-05-12", 1037., 21., 12., 0., 158.947, 
  3.219, 1.839, 0., "", "", "", "", "", "", "", 81.94, 6.524191*^6, 32.333, 
  26.3, 4.489, 2.882, 3393.474, 1.4, 436.362, 7.11, 3.6, 50.5, 89.22, 4.5, 
  71.45}, {"KGZ", "Asia", "Kyrgyzstan", "2020-05-13", 1044., 7., 12., 0., 
  160.02, 1.073, 1.839, 0., "", "", "", "", "", "", "", 81.94, 6.524191*^6, 
  32.333, 26.3, 4.489, 2.882, 3393.474, 1.4, 436.362, 7.11, 3.6, 50.5, 89.22, 
  4.5, 71.45}, {"KGZ", "Asia", "Kyrgyzstan", "2020-05-14", 1082., 38., 12., 
  0., 165.844, 5.824, 1.839, 0., "", "", "", "", "", "", "", 81.94, 
  6.524191*^6, 32.333, 26.3, 4.489, 2.882, 3393.474, 1.4, 436.362, 7.11, 3.6, 
  50.5, 89.22, 4.5, 71.45}, {"KGZ", "Asia", "Kyrgyzstan", "2020-05-15", 
  1111., 29., 14., 2., 170.289, 4.445, 2.146, 0.307, "", "", "", "", "", "", 
  "", 81.94, 6.524191*^6, 32.333, 26.3, 4.489, 2.882, 3393.474, 1.4, 436.362, 
  7.11, 3.6, 50.5, 89.22, 4.5, 71.45}, {"KGZ", "Asia", "Kyrgyzstan", 
  "2020-05-16", 1117., 6., 14., 0., 171.209, 0.92, 2.146, 0., "", "", "", "", 
  "", "", "", 84.72, 6.524191*^6, 32.333, 26.3, 4.489, 2.882, 3393.474, 1.4, 
  436.362, 7.11, 3.6, 50.5, 89.22, 4.5, 71.45}, 
 {"KGZ", "Asia", "Kyrgyzstan", "2020-05-17", 1138., 21., 14., 0., 174.428, 
  3.219, 2.146, 0., "", "", "", "", "", "", "", 84.72, 6.524191*^6, 32.333, 
  26.3, 4.489, 2.882, 3393.474, 1.4, 436.362, 7.11, 3.6, 50.5, 89.22, 4.5, 
  71.45}, {"KGZ", "Asia", "Kyrgyzstan", "2020-05-18", 1216., 78., 14., 0., 
  186.383, 11.956, 2.146, 0., "", "", "", "", "", "", "", 84.72, 6.524191*^6, 
  32.333, 26.3, 4.489, 2.882, 3393.474, 1.4, 436.362, 7.11, 3.6, 50.5, 89.22, 
  4.5, 71.45}, {"KGZ", "Asia", "Kyrgyzstan", "2020-05-19", 1243., 27., 14., 
  0., 190.522, 4.138, 2.146, 0., "", "", "", "", "", "", "", 84.72, 
  6.524191*^6, 32.333, 26.3, 4.489, 2.882, 3393.474, 1.4, 436.362, 7.11, 3.6, 
  50.5, 89.22, 4.5, 71.45}, {"KGZ", "Asia", "Kyrgyzstan", "2020-05-20", 
  1270., 27., 14., 0., 194.66, 4.138, 2.146, 0., "", "", "", "", "", "", "", 
  84.72, 6.524191*^6, 32.333, 26.3, 4.489, 2.882, 3393.474, 1.4, 436.362, 
  7.11, 3.6, 50.5, 89.22, 4.5, 71.45}, {"KGZ", "Asia", "Kyrgyzstan", 
  "2020-05-21", 1313., 43., 14., 0., 201.251, 6.591, 2.146, 0., "", "", "", 
  "", "", "", "", 84.72, 6.524191*^6, 32.333, 26.3, 4.489, 2.882, 3393.474, 
  1.4, 436.362, 7.11, 3.6, 50.5, 89.22, 4.5, 71.45}, 
 {"KGZ", "Asia", "Kyrgyzstan", "2020-05-22", 1350., 37., 14., 0., 206.922, 
  5.671, 2.146, 0., "", "", "", "", "", "", "", 84.72, 6.524191*^6, 32.333, 
  26.3, 4.489, 2.882, 3393.474, 1.4, 436.362, 7.11, 3.6, 50.5, 89.22, 4.5, 
  71.45}, {"KGZ", "Asia", "Kyrgyzstan", "2020-05-23", 1364., 14., 14., 0., 
  209.068, 2.146, 2.146, 0., "", "", "", "", "", "", "", 84.72, 6.524191*^6, 
  32.333, 26.3, 4.489, 2.882, 3393.474, 1.4, 436.362, 7.11, 3.6, 50.5, 89.22, 
  4.5, 71.45}, {"KGZ", "Asia", "Kyrgyzstan", "2020-05-24", 1403., 39., 14., 
  0., 215.046, 5.978, 2.146, 0., "", "", "", "", "", "", "", 79.17, 
  6.524191*^6, 32.333, 26.3, 4.489, 2.882, 3393.474, 1.4, 436.362, 7.11, 3.6, 
  50.5, 89.22, 4.5, 71.45}, {"KGZ", "Asia", "Kyrgyzstan", "2020-05-25", 
  1433., 30., 16., 2., 219.644, 4.598, 2.452, 0.307, "", "", "", "", "", "", 
  "", 79.17, 6.524191*^6, 32.333, 26.3, 4.489, 2.882, 3393.474, 1.4, 436.362, 
  7.11, 3.6, 50.5, 89.22, 4.5, 71.45}, {"KGZ", "Asia", "Kyrgyzstan", 
  "2020-05-26", 1468., 35., 16., 0., 225.009, 5.365, 2.452, 0., "", "", "", 
  "", "", "", "", 79.17, 6.524191*^6, 32.333, 26.3, 4.489, 2.882, 3393.474, 
  1.4, 436.362, 7.11, 3.6, 50.5, 89.22, 4.5, 71.45}, 
 {"KGZ", "Asia", "Kyrgyzstan", "2020-05-27", 1520., 52., 16., 0., 232.979, 
  7.97, 2.452, 0., "", "", "", "", "", "", "", 79.17, 6.524191*^6, 32.333, 
  26.3, 4.489, 2.882, 3393.474, 1.4, 436.362, 7.11, 3.6, 50.5, 89.22, 4.5, 
  71.45}, {"KGZ", "Asia", "Kyrgyzstan", "2020-05-28", 1594., 74., 16., 0., 
  244.321, 11.342, 2.452, 0., "", "", "", "", "", "", "", 79.17, 6.524191*^6, 
  32.333, 26.3, 4.489, 2.882, 3393.474, 1.4, 436.362, 7.11, 3.6, 50.5, 89.22, 
  4.5, 71.45}, {"KGZ", "Asia", "Kyrgyzstan", "2020-05-29", 1662., 68., 16., 
  0., 254.744, 10.423, 2.452, 0., "", "", "", "", "", "", "", 79.17, 
  6.524191*^6, 32.333, 26.3, 4.489, 2.882, 3393.474, 1.4, 436.362, 7.11, 3.6, 
  50.5, 89.22, 4.5, 71.45}, {"KGZ", "Asia", "Kyrgyzstan", "2020-05-30", 
  1722., 60., 16., 0., 263.941, 9.197, 2.452, 0., "", "", "", "", "", "", "", 
  79.17, 6.524191*^6, 32.333, 26.3, 4.489, 2.882, 3393.474, 1.4, 436.362, 
  7.11, 3.6, 50.5, 89.22, 4.5, 71.45}, {"KGZ", "Asia", "Kyrgyzstan", 
  "2020-05-31", 1748., 26., 16., 0., 267.926, 3.985, 2.452, 0., "", "", "", 
  "", "", "", "", 79.17, 6.524191*^6, 32.333, 26.3, 4.489, 2.882, 3393.474, 
  1.4, 436.362, 7.11, 3.6, 50.5, 89.22, 4.5, 71.45}, 
 {"KGZ", "Asia", "Kyrgyzstan", "2020-06-01", 1817., 69., 16., 0., 278.502, 
  10.576, 2.452, 0., "", "", "", "", "", "", "", 79.17, 6.524191*^6, 32.333, 
  26.3, 4.489, 2.882, 3393.474, 1.4, 436.362, 7.11, 3.6, 50.5, 89.22, 4.5, 
  71.45}, {"KGZ", "Asia", "Kyrgyzstan", "2020-06-02", 1845., 28., 17., 1., 
  282.794, 4.292, 2.606, 0.153, "", "", "", "", "", "", "", 79.17, 
  6.524191*^6, 32.333, 26.3, 4.489, 2.882, 3393.474, 1.4, 436.362, 7.11, 3.6, 
  50.5, 89.22, 4.5, 71.45}, {"KGZ", "Asia", "Kyrgyzstan", "2020-06-03", 
  1871., 26., 20., 3., 286.779, 3.985, 3.066, 0.46, "", "", "", "", "", "", 
  "", 76.39, 6.524191*^6, 32.333, 26.3, 4.489, 2.882, 3393.474, 1.4, 436.362, 
  7.11, 3.6, 50.5, 89.22, 4.5, 71.45}, {"KGZ", "Asia", "Kyrgyzstan", 
  "2020-06-04", 1899., 28., 20., 0., 291.071, 4.292, 3.066, 0., "", "", "", 
  "", "", "", "", 76.39, 6.524191*^6, 32.333, 26.3, 4.489, 2.882, 3393.474, 
  1.4, 436.362, 7.11, 3.6, 50.5, 89.22, 4.5, 71.45}, 
 {"KGZ", "Asia", "Kyrgyzstan", "2020-06-05", 1936., 37., 22., 2., 296.742, 
  5.671, 3.372, 0.307, "", "", "", "", "", "", "", 76.39, 6.524191*^6, 
  32.333, 26.3, 4.489, 2.882, 3393.474, 1.4, 436.362, 7.11, 3.6, 50.5, 89.22, 
  4.5, 71.45}, {"KGZ", "Asia", "Kyrgyzstan", "2020-06-06", 1974., 38., 22., 
  0., 302.566, 5.824, 3.372, 0., "", "", "", "", "", "", "", 76.39, 
  6.524191*^6, 32.333, 26.3, 4.489, 2.882, 3393.474, 1.4, 436.362, 7.11, 3.6, 
  50.5, 89.22, 4.5, 71.45}, {"KGZ", "Asia", "Kyrgyzstan", "2020-06-07", 
  2007., 33., 22., 0., 307.624, 5.058, 3.372, 0., "", "", "", "", "", "", "", 
  76.39, 6.524191*^6, 32.333, 26.3, 4.489, 2.882, 3393.474, 1.4, 436.362, 
  7.11, 3.6, 50.5, 89.22, 4.5, 71.45}, {"KGZ", "Asia", "Kyrgyzstan", 
  "2020-06-08", 2032., 25., 23., 1., 311.456, 3.832, 3.525, 0.153, "", "", 
  "", "", "", "", "", 76.39, 6.524191*^6, 32.333, 26.3, 4.489, 2.882, 
  3393.474, 1.4, 436.362, 7.11, 3.6, 50.5, 89.22, 4.5, 71.45}, 
 {"KGZ", "Asia", "Kyrgyzstan", "2020-06-09", 2055., 23., 24., 1., 314.982, 
  3.525, 3.679, 0.153, "", "", "", "", "", "", "", 76.39, 6.524191*^6, 
  32.333, 26.3, 4.489, 2.882, 3393.474, 1.4, 436.362, 7.11, 3.6, 50.5, 89.22, 
  4.5, 71.45}, {"KGZ", "Asia", "Kyrgyzstan", "2020-06-10", 2093., 38., 26., 
  2., 320.806, 5.824, 3.985, 0.307, "", "", "", "", "", "", "", 76.39, 
  6.524191*^6, 32.333, 26.3, 4.489, 2.882, 3393.474, 1.4, 436.362, 7.11, 3.6, 
  50.5, 89.22, 4.5, 71.45}, {"KGZ", "Asia", "Kyrgyzstan", "2020-06-11", 
  2129., 36., 26., 0., 326.324, 5.518, 3.985, 0., "", "", "", "", "", "", "", 
  76.39, 6.524191*^6, 32.333, 26.3, 4.489, 2.882, 3393.474, 1.4, 436.362, 
  7.11, 3.6, 50.5, 89.22, 4.5, 71.45}, {"KGZ", "Asia", "Kyrgyzstan", 
  "2020-06-12", 2166., 37., 26., 0., 331.995, 5.671, 3.985, 0., "", "", "", 
  "", "", "", "", 76.39, 6.524191*^6, 32.333, 26.3, 4.489, 2.882, 3393.474, 
  1.4, 436.362, 7.11, 3.6, 50.5, 89.22, 4.5, 71.45}, 
 {"KGZ", "Asia", "Kyrgyzstan", "2020-06-13", 2207., 41., 27., 1., 338.279, 
  6.284, 4.138, 0.153, "", "", "", "", "", "", "", 76.39, 6.524191*^6, 
  32.333, 26.3, 4.489, 2.882, 3393.474, 1.4, 436.362, 7.11, 3.6, 50.5, 89.22, 
  4.5, 71.45}, {"KGZ", "Asia", "Kyrgyzstan", "2020-06-14", 2285., 78., 27., 
  0., 350.235, 11.956, 4.138, 0., "", "", "", "", "", "", "", 76.39, 
  6.524191*^6, 32.333, 26.3, 4.489, 2.882, 3393.474, 1.4, 436.362, 7.11, 3.6, 
  50.5, 89.22, 4.5, 71.45}, {"KGZ", "Asia", "Kyrgyzstan", "2020-06-15", 
  2372., 87., 27., 0., 363.57, 13.335, 4.138, 0., "", "", "", "", "", "", "", 
  76.39, 6.524191*^6, 32.333, 26.3, 4.489, 2.882, 3393.474, 1.4, 436.362, 
  7.11, 3.6, 50.5, 89.22, 4.5, 71.45}, {"KGZ", "Asia", "Kyrgyzstan", 
  "2020-06-16", 2472., 100., 28., 1., 378.898, 15.328, 4.292, 0.153, "", "", 
  "", "", "", "", "", 76.39, 6.524191*^6, 32.333, 26.3, 4.489, 2.882, 
  3393.474, 1.4, 436.362, 7.11, 3.6, 50.5, 89.22, 4.5, 71.45}, 
 {"KGZ", "Asia", "Kyrgyzstan", "2020-06-17", 2562., 90., 30., 2., 392.692, 
  13.795, 4.598, 0.307, "", "", "", "", "", "", "", 76.39, 6.524191*^6, 
  32.333, 26.3, 4.489, 2.882, 3393.474, 1.4, 436.362, 7.11, 3.6, 50.5, 89.22, 
  4.5, 71.45}, {"KGZ", "Asia", "Kyrgyzstan", "2020-06-18", 2657., 95., 31., 
  1., 407.254, 14.561, 4.752, 0.153, "", "", "", "", "", "", "", 76.39, 
  6.524191*^6, 32.333, 26.3, 4.489, 2.882, 3393.474, 1.4, 436.362, 7.11, 3.6, 
  50.5, 89.22, 4.5, 71.45}, {"KGZ", "Asia", "Kyrgyzstan", "2020-06-19", 
  2789., 132., 32., 1., 427.486, 20.232, 4.905, 0.153, "", "", "", "", "", 
  "", "", 76.39, 6.524191*^6, 32.333, 26.3, 4.489, 2.882, 3393.474, 1.4, 
  436.362, 7.11, 3.6, 50.5, 89.22, 4.5, 71.45}, 
 {"KGZ", "Asia", "Kyrgyzstan", "2020-06-20", 2981., 192., 35., 3., 456.915, 
  29.429, 5.365, 0.46, "", "", "", "", "", "", "", 73.61, 6.524191*^6, 
  32.333, 26.3, 4.489, 2.882, 3393.474, 1.4, 436.362, 7.11, 3.6, 50.5, 89.22, 
  4.5, 71.45}, {"KGZ", "Asia", "Kyrgyzstan", "2020-06-21", 3151., 170., 37., 
  2., 482.972, 26.057, 5.671, 0.307, "", "", "", "", "", "", "", 73.61, 
  6.524191*^6, 32.333, 26.3, 4.489, 2.882, 3393.474, 1.4, 436.362, 7.11, 3.6, 
  50.5, 89.22, 4.5, 71.45}, {"KGZ", "Asia", "Kyrgyzstan", "2020-06-22", 
  3356., 205., 40., 3., 514.393, 31.422, 6.131, 0.46, "", "", "", "", "", "", 
  "", 73.61, 6.524191*^6, 32.333, 26.3, 4.489, 2.882, 3393.474, 1.4, 436.362, 
  7.11, 3.6, 50.5, 89.22, 4.5, 71.45}, {"KGZ", "Asia", "Kyrgyzstan", 
  "2020-06-23", 3519., 163., 41., 1., 539.377, 24.984, 6.284, 0.153, "", "", 
  "", "", "", "", "", "", 6.524191*^6, 32.333, 26.3, 4.489, 2.882, 3393.474, 
  1.4, 436.362, 7.11, 3.6, 50.5, 89.22, 4.5, 71.45}, 
 {"KGZ", "Asia", "Kyrgyzstan", "2020-06-24", 3726., 207., 42., 1., 571.105, 
  31.728, 6.438, 0.153, "", "", "", "", "", "", "", "", 6.524191*^6, 32.333, 
  26.3, 4.489, 2.882, 3393.474, 1.4, 436.362, 7.11, 3.6, 50.5, 89.22, 4.5, 
  71.45}, {"KGZ", "Asia", "Kyrgyzstan", "2020-06-25", 3954., 228., 43., 1., 
  606.052, 34.947, 6.591, 0.153, "", "", "", "", "", "", "", "", 6.524191*^6, 
  32.333, 26.3, 4.489, 2.882, 3393.474, 1.4, 436.362, 7.11, 3.6, 50.5, 89.22, 
  4.5, 71.45}, {"KGZ", "Asia", "Kyrgyzstan", "2020-06-26", 4204., 250., 43., 
  0., 644.371, 38.319, 6.591, 0., "", "", "", "", "", "", "", "", 
  6.524191*^6, 32.333, 26.3, 4.489, 2.882, 3393.474, 1.4, 436.362, 7.11, 3.6, 
  50.5, 89.22, 4.5, 71.45}, {"KGZ", "Asia", "Kyrgyzstan", "2020-06-27", 
  4513., 309., 46., 3., 691.733, 47.362, 7.051, 0.46, "", "", "", "", "", "", 
  "", "", 6.524191*^6, 32.333, 26.3, 4.489, 2.882, 3393.474, 1.4, 436.362, 
  7.11, 3.6, 50.5, 89.22, 4.5, 71.45}, {"KGZ", "Asia", "Kyrgyzstan", 
  "2020-06-28", 4748., 235., 47., 1., 727.753, 36.02, 7.204, 0.153, "", "", 
  "", "", "", "", "", "", 6.524191*^6, 32.333, 26.3, 4.489, 2.882, 3393.474, 
  1.4, 436.362, 7.11, 3.6, 50.5, 89.22, 4.5, 71.45}, 
 {"KGZ", "Asia", "Kyrgyzstan", "2020-06-29", 5017., 269., 50., 3., 768.984, 
  41.231, 7.664, 0.46, "", "", "", "", "", "", "", "", 6.524191*^6, 32.333, 
  26.3, 4.489, 2.882, 3393.474, 1.4, 436.362, 7.11, 3.6, 50.5, 89.22, 4.5, 
  71.45}, {"KGZ", "Asia", "Kyrgyzstan", "2020-06-30", 5296., 279., 57., 7., 
  811.748, 42.764, 8.737, 1.073, "", "", "", "", "", "", "", "", 6.524191*^6, 
  32.333, 26.3, 4.489, 2.882, 3393.474, 1.4, 436.362, 7.11, 3.6, 50.5, 89.22, 
  4.5, 71.45}, {"KGZ", "Asia", "Kyrgyzstan", "2020-07-01", 5735., 439., 62., 
  5., 879.036, 67.288, 9.503, 0.766, "", "", "", "", "", "", "", "", 
  6.524191*^6, 32.333, 26.3, 4.489, 2.882, 3393.474, 1.4, 436.362, 7.11, 3.6, 
  50.5, 89.22, 4.5, 71.45}, {"KGZ", "Asia", "Kyrgyzstan", "2020-07-02", 
  5735., 0., 62., 0., 879.036, 0., 9.503, 0., "", "", "", "", "", "", "", "", 
  6.524191*^6, 32.333, 26.3, 4.489, 2.882, 3393.474, 1.4, 436.362, 7.11, 3.6, 
  50.5, 89.22, 4.5, 71.45}, {"KGZ", "Asia", "Kyrgyzstan", "2020-07-03", 
  6767., 1032., 76., 14., 1037.217, 158.181, 11.649, 2.146, "", "", "", "", 
  "", "", "", "", 6.524191*^6, 32.333, 26.3, 4.489, 2.882, 3393.474, 1.4, 
  436.362, 7.11, 3.6, 50.5, 89.22, 4.5, 71.45}, 
 {"KGZ", "Asia", "Kyrgyzstan", "2020-07-04", 7094., 327., 78., 2., 1087.338, 
  50.121, 11.956, 0.307, "", "", "", "", "", "", "", "", 6.524191*^6, 32.333, 
  26.3, 4.489, 2.882, 3393.474, 1.4, 436.362, 7.11, 3.6, 50.5, 89.22, 4.5, 
  71.45}, {"KGZ", "Asia", "Kyrgyzstan", "2020-07-05", 7377., 283., 88., 10., 
  1130.715, 43.377, 13.488, 1.533, "", "", "", "", "", "", "", "", 
  6.524191*^6, 32.333, 26.3, 4.489, 2.882, 3393.474, 1.4, 436.362, 7.11, 3.6, 
  50.5, 89.22, 4.5, 71.45}, {"KGZ", "Asia", "Kyrgyzstan", "2020-07-06", 
  7691., 314., 92., 4., 1178.843, 48.129, 14.101, 0.613, "", "", "", "", "", 
  "", "", "", 6.524191*^6, 32.333, 26.3, 4.489, 2.882, 3393.474, 1.4, 
  436.362, 7.11, 3.6, 50.5, 89.22, 4.5, 71.45}, 
 {"KGZ", "Asia", "Kyrgyzstan", "2020-07-07", 8141., 450., 99., 7., 1247.818, 
  68.974, 15.174, 1.073, "", "", "", "", "", "", "", "", 6.524191*^6, 32.333, 
  26.3, 4.489, 2.882, 3393.474, 1.4, 436.362, 7.11, 3.6, 50.5, 89.22, 4.5, 
  71.45}, {"KGZ", "Asia", "Kyrgyzstan", "2020-07-08", 8486., 345., 112., 13., 
  1300.698, 52.88, 17.167, 1.993, "", "", "", "", "", "", "", "", 
  6.524191*^6, 32.333, 26.3, 4.489, 2.882, 3393.474, 1.4, 436.362, 7.11, 3.6, 
  50.5, 89.22, 4.5, 71.45}, {"LAO", "Asia", "Laos", "2020-03-25", 2., 2., 0., 
  0., 0.275, 0.275, 0., 0., "", "", "", "", "", "", "", 25.93, 7.275556*^6, 
  29.715, 24.4, 4.029, 2.322, 6397.36, 22.7, 368.111, 4., 7.3, 51.2, 49.839, 
  1.5, 67.92}, {"LAO", "Asia", "Laos", "2020-03-26", 2., 0., 0., 0., 0.275, 
  0., 0., 0., "", "", "", "", "", "", "", 28.7, 7.275556*^6, 29.715, 24.4, 
  4.029, 2.322, 6397.36, 22.7, 368.111, 4., 7.3, 51.2, 49.839, 1.5, 67.92}, 
 {"LAO", "Asia", "Laos", "2020-03-27", 6., 4., 0., 0., 0.825, 0.55, 0., 0., 
  "", "", "", "", "", "", "", 28.7, 7.275556*^6, 29.715, 24.4, 4.029, 2.322, 
  6397.36, 22.7, 368.111, 4., 7.3, 51.2, 49.839, 1.5, 67.92}, 
 {"LAO", "Asia", "Laos", "2020-03-28", 6., 0., 0., 0., 0.825, 0., 0., 0., "", 
  "", "", "", "", "", "", 28.7, 7.275556*^6, 29.715, 24.4, 4.029, 2.322, 
  6397.36, 22.7, 368.111, 4., 7.3, 51.2, 49.839, 1.5, 67.92}, 
 {"LAO", "Asia", "Laos", "2020-03-29", 6., 0., 0., 0., 0.825, 0., 0., 0., "", 
  "", "", "", "", "", "", 28.7, 7.275556*^6, 29.715, 24.4, 4.029, 2.322, 
  6397.36, 22.7, 368.111, 4., 7.3, 51.2, 49.839, 1.5, 67.92}, 
 {"LAO", "Asia", "Laos", "2020-03-30", 6., 0., 0., 0., 0.825, 0., 0., 0., "", 
  "", "", "", "", "", "", 96.3, 7.275556*^6, 29.715, 24.4, 4.029, 2.322, 
  6397.36, 22.7, 368.111, 4., 7.3, 51.2, 49.839, 1.5, 67.92}, 
 {"LAO", "Asia", "Laos", "2020-03-31", 9., 3., 0., 0., 1.237, 0.412, 0., 0., 
  "", "", "", "", "", "", "", 96.3, 7.275556*^6, 29.715, 24.4, 4.029, 2.322, 
  6397.36, 22.7, 368.111, 4., 7.3, 51.2, 49.839, 1.5, 67.92}, 
 {"LAO", "Asia", "Laos", "2020-04-01", 9., 0., 0., 0., 1.237, 0., 0., 0., "", 
  "", "", "", "", "", "", 96.3, 7.275556*^6, 29.715, 24.4, 4.029, 2.322, 
  6397.36, 22.7, 368.111, 4., 7.3, 51.2, 49.839, 1.5, 67.92}, 
 {"LAO", "Asia", "Laos", "2020-04-02", 10., 1., 0., 0., 1.374, 0.137, 0., 0., 
  "", "", "", "", "", "", "", 96.3, 7.275556*^6, 29.715, 24.4, 4.029, 2.322, 
  6397.36, 22.7, 368.111, 4., 7.3, 51.2, 49.839, 1.5, 67.92}, 
 {"LAO", "Asia", "Laos", "2020-04-03", 10., 0., 0., 0., 1.374, 0., 0., 0., 
  "", "", "", "", "", "", "", 96.3, 7.275556*^6, 29.715, 24.4, 4.029, 2.322, 
  6397.36, 22.7, 368.111, 4., 7.3, 51.2, 49.839, 1.5, 67.92}, 
 {"LAO", "Asia", "Laos", "2020-04-04", 10., 0., 0., 0., 1.374, 0., 0., 0., 
  "", "", "", "", "", "", "", 96.3, 7.275556*^6, 29.715, 24.4, 4.029, 2.322, 
  6397.36, 22.7, 368.111, 4., 7.3, 51.2, 49.839, 1.5, 67.92}, 
 {"LAO", "Asia", "Laos", "2020-04-05", 10., 0., 0., 0., 1.374, 0., 0., 0., 
  "", "", "", "", "", "", "", 96.3, 7.275556*^6, 29.715, 24.4, 4.029, 2.322, 
  6397.36, 22.7, 368.111, 4., 7.3, 51.2, 49.839, 1.5, 67.92}, 
 {"LAO", "Asia", "Laos", "2020-04-06", 11., 1., 0., 0., 1.512, 0.137, 0., 0., 
  "", "", "", "", "", "", "", 96.3, 7.275556*^6, 29.715, 24.4, 4.029, 2.322, 
  6397.36, 22.7, 368.111, 4., 7.3, 51.2, 49.839, 1.5, 67.92}, 
 {"LAO", "Asia", "Laos", "2020-04-07", 12., 1., 0., 0., 1.649, 0.137, 0., 0., 
  "", "", "", "", "", "", "", 96.3, 7.275556*^6, 29.715, 24.4, 4.029, 2.322, 
  6397.36, 22.7, 368.111, 4., 7.3, 51.2, 49.839, 1.5, 67.92}, 
 {"LAO", "Asia", "Laos", "2020-04-08", 12., 0., 0., 0., 1.649, 0., 0., 0., 
  "", "", "", "", "", "", "", 96.3, 7.275556*^6, 29.715, 24.4, 4.029, 2.322, 
  6397.36, 22.7, 368.111, 4., 7.3, 51.2, 49.839, 1.5, 67.92}, 
 {"LAO", "Asia", "Laos", "2020-04-09", 15., 3., 0., 0., 2.062, 0.412, 0., 0., 
  "", "", "", "", "", "", "", 96.3, 7.275556*^6, 29.715, 24.4, 4.029, 2.322, 
  6397.36, 22.7, 368.111, 4., 7.3, 51.2, 49.839, 1.5, 67.92}, 
 {"LAO", "Asia", "Laos", "2020-04-10", 16., 1., 0., 0., 2.199, 0.137, 0., 0., 
  "", "", "", "", "", "", "", 96.3, 7.275556*^6, 29.715, 24.4, 4.029, 2.322, 
  6397.36, 22.7, 368.111, 4., 7.3, 51.2, 49.839, 1.5, 67.92}, 
 {"LAO", "Asia", "Laos", "2020-04-11", 16., 0., 0., 0., 2.199, 0., 0., 0., 
  "", "", "", "", "", "", "", 96.3, 7.275556*^6, 29.715, 24.4, 4.029, 2.322, 
  6397.36, 22.7, 368.111, 4., 7.3, 51.2, 49.839, 1.5, 67.92}, 
 {"LAO", "Asia", "Laos", "2020-04-12", 18., 2., 0., 0., 2.474, 0.275, 0., 0., 
  "", "", "", "", "", "", "", 96.3, 7.275556*^6, 29.715, 24.4, 4.029, 2.322, 
  6397.36, 22.7, 368.111, 4., 7.3, 51.2, 49.839, 1.5, 67.92}, 
 {"LAO", "Asia", "Laos", "2020-04-13", 19., 1., 0., 0., 2.611, 0.137, 0., 0., 
  "", "", "", "", "", "", "", 96.3, 7.275556*^6, 29.715, 24.4, 4.029, 2.322, 
  6397.36, 22.7, 368.111, 4., 7.3, 51.2, 49.839, 1.5, 67.92}, 
 {"LAO", "Asia", "Laos", "2020-04-14", 19., 0., 0., 0., 2.611, 0., 0., 0., 
  "", "", "", "", "", "", "", 96.3, 7.275556*^6, 29.715, 24.4, 4.029, 2.322, 
  6397.36, 22.7, 368.111, 4., 7.3, 51.2, 49.839, 1.5, 67.92}, 
 {"LAO", "Asia", "Laos", "2020-04-15", 19., 0., 0., 0., 2.611, 0., 0., 0., 
  "", "", "", "", "", "", "", 96.3, 7.275556*^6, 29.715, 24.4, 4.029, 2.322, 
  6397.36, 22.7, 368.111, 4., 7.3, 51.2, 49.839, 1.5, 67.92}, 
 {"LAO", "Asia", "Laos", "2020-04-16", 19., 0., 0., 0., 2.611, 0., 0., 0., 
  "", "", "", "", "", "", "", 96.3, 7.275556*^6, 29.715, 24.4, 4.029, 2.322, 
  6397.36, 22.7, 368.111, 4., 7.3, 51.2, 49.839, 1.5, 67.92}, 
 {"LAO", "Asia", "Laos", "2020-04-17", 19., 0., 0., 0., 2.611, 0., 0., 0., 
  "", "", "", "", "", "", "", 96.3, 7.275556*^6, 29.715, 24.4, 4.029, 2.322, 
  6397.36, 22.7, 368.111, 4., 7.3, 51.2, 49.839, 1.5, 67.92}, 
 {"LAO", "Asia", "Laos", "2020-04-18", 19., 0., 0., 0., 2.611, 0., 0., 0., 
  "", "", "", "", "", "", "", 96.3, 7.275556*^6, 29.715, 24.4, 4.029, 2.322, 
  6397.36, 22.7, 368.111, 4., 7.3, 51.2, 49.839, 1.5, 67.92}, 
 {"LAO", "Asia", "Laos", "2020-04-19", 19., 0., 0., 0., 2.611, 0., 0., 0., 
  "", "", "", "", "", "", "", 96.3, 7.275556*^6, 29.715, 24.4, 4.029, 2.322, 
  6397.36, 22.7, 368.111, 4., 7.3, 51.2, 49.839, 1.5, 67.92}, 
 {"LAO", "Asia", "Laos", "2020-04-20", 19., 0., 0., 0., 2.611, 0., 0., 0., 
  "", "", "", "", "", "", "", 96.3, 7.275556*^6, 29.715, 24.4, 4.029, 2.322, 
  6397.36, 22.7, 368.111, 4., 7.3, 51.2, 49.839, 1.5, 67.92}, 
 {"LAO", "Asia", "Laos", "2020-04-21", 19., 0., 0., 0., 2.611, 0., 0., 0., 
  "", "", "", "", "", "", "", 96.3, 7.275556*^6, 29.715, 24.4, 4.029, 2.322, 
  6397.36, 22.7, 368.111, 4., 7.3, 51.2, 49.839, 1.5, 67.92}, 
 {"LAO", "Asia", "Laos", "2020-04-22", 19., 0., 0., 0., 2.611, 0., 0., 0., 
  "", "", "", "", "", "", "", 96.3, 7.275556*^6, 29.715, 24.4, 4.029, 2.322, 
  6397.36, 22.7, 368.111, 4., 7.3, 51.2, 49.839, 1.5, 67.92}, 
 {"LAO", "Asia", "Laos", "2020-04-23", 19., 0., 0., 0., 2.611, 0., 0., 0., 
  "", "", "", "", "", "", "", 96.3, 7.275556*^6, 29.715, 24.4, 4.029, 2.322, 
  6397.36, 22.7, 368.111, 4., 7.3, 51.2, 49.839, 1.5, 67.92}, 
 {"LAO", "Asia", "Laos", "2020-04-24", 19., 0., 0., 0., 2.611, 0., 0., 0., 
  "", "", "", "", "", "", "", 96.3, 7.275556*^6, 29.715, 24.4, 4.029, 2.322, 
  6397.36, 22.7, 368.111, 4., 7.3, 51.2, 49.839, 1.5, 67.92}, 
 {"LAO", "Asia", "Laos", "2020-04-25", 19., 0., 0., 0., 2.611, 0., 0., 0., 
  "", "", "", "", "", "", "", 96.3, 7.275556*^6, 29.715, 24.4, 4.029, 2.322, 
  6397.36, 22.7, 368.111, 4., 7.3, 51.2, 49.839, 1.5, 67.92}, 
 {"LAO", "Asia", "Laos", "2020-04-26", 19., 0., 0., 0., 2.611, 0., 0., 0., 
  "", "", "", "", "", "", "", 96.3, 7.275556*^6, 29.715, 24.4, 4.029, 2.322, 
  6397.36, 22.7, 368.111, 4., 7.3, 51.2, 49.839, 1.5, 67.92}, 
 {"LAO", "Asia", "Laos", "2020-04-27", 19., 0., 0., 0., 2.611, 0., 0., 0., 
  "", "", "", "", "", "", "", 96.3, 7.275556*^6, 29.715, 24.4, 4.029, 2.322, 
  6397.36, 22.7, 368.111, 4., 7.3, 51.2, 49.839, 1.5, 67.92}, 
 {"LAO", "Asia", "Laos", "2020-04-28", 19., 0., 0., 0., 2.611, 0., 0., 0., 
  "", "", "", "", "", "", "", 96.3, 7.275556*^6, 29.715, 24.4, 4.029, 2.322, 
  6397.36, 22.7, 368.111, 4., 7.3, 51.2, 49.839, 1.5, 67.92}, 
 {"LAO", "Asia", "Laos", "2020-04-29", 19., 0., 0., 0., 2.611, 0., 0., 0., 
  "", "", "", "", "", "", "", 96.3, 7.275556*^6, 29.715, 24.4, 4.029, 2.322, 
  6397.36, 22.7, 368.111, 4., 7.3, 51.2, 49.839, 1.5, 67.92}, 
 {"LAO", "Asia", "Laos", "2020-04-30", 19., 0., 0., 0., 2.611, 0., 0., 0., 
  "", "", "", "", "", "", "", 96.3, 7.275556*^6, 29.715, 24.4, 4.029, 2.322, 
  6397.36, 22.7, 368.111, 4., 7.3, 51.2, 49.839, 1.5, 67.92}, 
 {"LAO", "Asia", "Laos", "2020-05-01", 19., 0., 0., 0., 2.611, 0., 0., 0., 
  "", "", "", "", "", "", "", 96.3, 7.275556*^6, 29.715, 24.4, 4.029, 2.322, 
  6397.36, 22.7, 368.111, 4., 7.3, 51.2, 49.839, 1.5, 67.92}, 
 {"LAO", "Asia", "Laos", "2020-05-02", 19., 0., 0., 0., 2.611, 0., 0., 0., 
  "", "", "", "", "", "", "", 96.3, 7.275556*^6, 29.715, 24.4, 4.029, 2.322, 
  6397.36, 22.7, 368.111, 4., 7.3, 51.2, 49.839, 1.5, 67.92}, 
 {"LAO", "Asia", "Laos", "2020-05-03", 19., 0., 0., 0., 2.611, 0., 0., 0., 
  "", "", "", "", "", "", "", 96.3, 7.275556*^6, 29.715, 24.4, 4.029, 2.322, 
  6397.36, 22.7, 368.111, 4., 7.3, 51.2, 49.839, 1.5, 67.92}, 
 {"LAO", "Asia", "Laos", "2020-05-04", 19., 0., 0., 0., 2.611, 0., 0., 0., 
  "", "", "", "", "", "", "", 82.41, 7.275556*^6, 29.715, 24.4, 4.029, 2.322, 
  6397.36, 22.7, 368.111, 4., 7.3, 51.2, 49.839, 1.5, 67.92}, 
 {"LAO", "Asia", "Laos", "2020-05-05", 19., 0., 0., 0., 2.611, 0., 0., 0., 
  "", "", "", "", "", "", "", 82.41, 7.275556*^6, 29.715, 24.4, 4.029, 2.322, 
  6397.36, 22.7, 368.111, 4., 7.3, 51.2, 49.839, 1.5, 67.92}, 
 {"LAO", "Asia", "Laos", "2020-05-06", 19., 0., 0., 0., 2.611, 0., 0., 0., 
  "", "", "", "", "", "", "", 82.41, 7.275556*^6, 29.715, 24.4, 4.029, 2.322, 
  6397.36, 22.7, 368.111, 4., 7.3, 51.2, 49.839, 1.5, 67.92}, 
 {"LAO", "Asia", "Laos", "2020-05-07", 19., 0., 0., 0., 2.611, 0., 0., 0., 
  "", "", "", "", "", "", "", 82.41, 7.275556*^6, 29.715, 24.4, 4.029, 2.322, 
  6397.36, 22.7, 368.111, 4., 7.3, 51.2, 49.839, 1.5, 67.92}, 
 {"LAO", "Asia", "Laos", "2020-05-08", 19., 0., 0., 0., 2.611, 0., 0., 0., 
  "", "", "", "", "", "", "", 82.41, 7.275556*^6, 29.715, 24.4, 4.029, 2.322, 
  6397.36, 22.7, 368.111, 4., 7.3, 51.2, 49.839, 1.5, 67.92}, 
 {"LAO", "Asia", "Laos", "2020-05-09", 19., 0., 0., 0., 2.611, 0., 0., 0., 
  "", "", "", "", "", "", "", 82.41, 7.275556*^6, 29.715, 24.4, 4.029, 2.322, 
  6397.36, 22.7, 368.111, 4., 7.3, 51.2, 49.839, 1.5, 67.92}, 
 {"LAO", "Asia", "Laos", "2020-05-10", 19., 0., 0., 0., 2.611, 0., 0., 0., 
  "", "", "", "", "", "", "", 82.41, 7.275556*^6, 29.715, 24.4, 4.029, 2.322, 
  6397.36, 22.7, 368.111, 4., 7.3, 51.2, 49.839, 1.5, 67.92}, 
 {"LAO", "Asia", "Laos", "2020-05-11", 19., 0., 0., 0., 2.611, 0., 0., 0., 
  "", "", "", "", "", "", "", 82.41, 7.275556*^6, 29.715, 24.4, 4.029, 2.322, 
  6397.36, 22.7, 368.111, 4., 7.3, 51.2, 49.839, 1.5, 67.92}, 
 {"LAO", "Asia", "Laos", "2020-05-12", 19., 0., 0., 0., 2.611, 0., 0., 0., 
  "", "", "", "", "", "", "", 82.41, 7.275556*^6, 29.715, 24.4, 4.029, 2.322, 
  6397.36, 22.7, 368.111, 4., 7.3, 51.2, 49.839, 1.5, 67.92}, 
 {"LAO", "Asia", "Laos", "2020-05-13", 19., 0., 0., 0., 2.611, 0., 0., 0., 
  "", "", "", "", "", "", "", 82.41, 7.275556*^6, 29.715, 24.4, 4.029, 2.322, 
  6397.36, 22.7, 368.111, 4., 7.3, 51.2, 49.839, 1.5, 67.92}, 
 {"LAO", "Asia", "Laos", "2020-05-14", 19., 0., 0., 0., 2.611, 0., 0., 0., 
  "", "", "", "", "", "", "", 82.41, 7.275556*^6, 29.715, 24.4, 4.029, 2.322, 
  6397.36, 22.7, 368.111, 4., 7.3, 51.2, 49.839, 1.5, 67.92}, 
 {"LAO", "Asia", "Laos", "2020-05-15", 19., 0., 0., 0., 2.611, 0., 0., 0., 
  "", "", "", "", "", "", "", 82.41, 7.275556*^6, 29.715, 24.4, 4.029, 2.322, 
  6397.36, 22.7, 368.111, 4., 7.3, 51.2, 49.839, 1.5, 67.92}, 
 {"LAO", "Asia", "Laos", "2020-05-16", 19., 0., 0., 0., 2.611, 0., 0., 0., 
  "", "", "", "", "", "", "", 82.41, 7.275556*^6, 29.715, 24.4, 4.029, 2.322, 
  6397.36, 22.7, 368.111, 4., 7.3, 51.2, 49.839, 1.5, 67.92}, 
 {"LAO", "Asia", "Laos", "2020-05-17", 19., 0., 0., 0., 2.611, 0., 0., 0., 
  "", "", "", "", "", "", "", 82.41, 7.275556*^6, 29.715, 24.4, 4.029, 2.322, 
  6397.36, 22.7, 368.111, 4., 7.3, 51.2, 49.839, 1.5, 67.92}, 
 {"LAO", "Asia", "Laos", "2020-05-18", 19., 0., 0., 0., 2.611, 0., 0., 0., 
  "", "", "", "", "", "", "", 54.63, 7.275556*^6, 29.715, 24.4, 4.029, 2.322, 
  6397.36, 22.7, 368.111, 4., 7.3, 51.2, 49.839, 1.5, 67.92}, 
 {"LAO", "Asia", "Laos", "2020-05-19", 19., 0., 0., 0., 2.611, 0., 0., 0., 
  "", "", "", "", "", "", "", 54.63, 7.275556*^6, 29.715, 24.4, 4.029, 2.322, 
  6397.36, 22.7, 368.111, 4., 7.3, 51.2, 49.839, 1.5, 67.92}, 
 {"LAO", "Asia", "Laos", "2020-05-20", 19., 0., 0., 0., 2.611, 0., 0., 0., 
  "", "", "", "", "", "", "", 54.63, 7.275556*^6, 29.715, 24.4, 4.029, 2.322, 
  6397.36, 22.7, 368.111, 4., 7.3, 51.2, 49.839, 1.5, 67.92}, 
 {"LAO", "Asia", "Laos", "2020-05-21", 19., 0., 0., 0., 2.611, 0., 0., 0., 
  "", "", "", "", "", "", "", 54.63, 7.275556*^6, 29.715, 24.4, 4.029, 2.322, 
  6397.36, 22.7, 368.111, 4., 7.3, 51.2, 49.839, 1.5, 67.92}, 
 {"LAO", "Asia", "Laos", "2020-05-22", 19., 0., 0., 0., 2.611, 0., 0., 0., 
  "", "", "", "", "", "", "", 54.63, 7.275556*^6, 29.715, 24.4, 4.029, 2.322, 
  6397.36, 22.7, 368.111, 4., 7.3, 51.2, 49.839, 1.5, 67.92}, 
 {"LAO", "Asia", "Laos", "2020-05-23", 19., 0., 0., 0., 2.611, 0., 0., 0., 
  "", "", "", "", "", "", "", 54.63, 7.275556*^6, 29.715, 24.4, 4.029, 2.322, 
  6397.36, 22.7, 368.111, 4., 7.3, 51.2, 49.839, 1.5, 67.92}, 
 {"LAO", "Asia", "Laos", "2020-05-24", 19., 0., 0., 0., 2.611, 0., 0., 0., 
  "", "", "", "", "", "", "", 54.63, 7.275556*^6, 29.715, 24.4, 4.029, 2.322, 
  6397.36, 22.7, 368.111, 4., 7.3, 51.2, 49.839, 1.5, 67.92}, 
 {"LAO", "Asia", "Laos", "2020-05-25", 19., 0., 0., 0., 2.611, 0., 0., 0., 
  "", "", "", "", "", "", "", 54.63, 7.275556*^6, 29.715, 24.4, 4.029, 2.322, 
  6397.36, 22.7, 368.111, 4., 7.3, 51.2, 49.839, 1.5, 67.92}, 
 {"LAO", "Asia", "Laos", "2020-05-26", 19., 0., 0., 0., 2.611, 0., 0., 0., 
  "", "", "", "", "", "", "", 54.63, 7.275556*^6, 29.715, 24.4, 4.029, 2.322, 
  6397.36, 22.7, 368.111, 4., 7.3, 51.2, 49.839, 1.5, 67.92}, 
 {"LAO", "Asia", "Laos", "2020-05-27", 19., 0., 0., 0., 2.611, 0., 0., 0., 
  "", "", "", "", "", "", "", 54.63, 7.275556*^6, 29.715, 24.4, 4.029, 2.322, 
  6397.36, 22.7, 368.111, 4., 7.3, 51.2, 49.839, 1.5, 67.92}, 
 {"LAO", "Asia", "Laos", "2020-05-28", 19., 0., 0., 0., 2.611, 0., 0., 0., 
  "", "", "", "", "", "", "", 54.63, 7.275556*^6, 29.715, 24.4, 4.029, 2.322, 
  6397.36, 22.7, 368.111, 4., 7.3, 51.2, 49.839, 1.5, 67.92}, 
 {"LAO", "Asia", "Laos", "2020-05-29", 19., 0., 0., 0., 2.611, 0., 0., 0., 
  "", "", "", "", "", "", "", 54.63, 7.275556*^6, 29.715, 24.4, 4.029, 2.322, 
  6397.36, 22.7, 368.111, 4., 7.3, 51.2, 49.839, 1.5, 67.92}, 
 {"LAO", "Asia", "Laos", "2020-05-30", 19., 0., 0., 0., 2.611, 0., 0., 0., 
  "", "", "", "", "", "", "", 54.63, 7.275556*^6, 29.715, 24.4, 4.029, 2.322, 
  6397.36, 22.7, 368.111, 4., 7.3, 51.2, 49.839, 1.5, 67.92}, 
 {"LAO", "Asia", "Laos", "2020-05-31", 19., 0., 0., 0., 2.611, 0., 0., 0., 
  "", "", "", "", "", "", "", 54.63, 7.275556*^6, 29.715, 24.4, 4.029, 2.322, 
  6397.36, 22.7, 368.111, 4., 7.3, 51.2, 49.839, 1.5, 67.92}, 
 {"LAO", "Asia", "Laos", "2020-06-01", 19., 0., 0., 0., 2.611, 0., 0., 0., 
  "", "", "", "", "", "", "", 43.52, 7.275556*^6, 29.715, 24.4, 4.029, 2.322, 
  6397.36, 22.7, 368.111, 4., 7.3, 51.2, 49.839, 1.5, 67.92}, 
 {"LAO", "Asia", "Laos", "2020-06-02", 19., 0., 0., 0., 2.611, 0., 0., 0., 
  "", "", "", "", "", "", "", 36.11, 7.275556*^6, 29.715, 24.4, 4.029, 2.322, 
  6397.36, 22.7, 368.111, 4., 7.3, 51.2, 49.839, 1.5, 67.92}, 
 {"LAO", "Asia", "Laos", "2020-06-03", 19., 0., 0., 0., 2.611, 0., 0., 0., 
  "", "", "", "", "", "", "", 36.11, 7.275556*^6, 29.715, 24.4, 4.029, 2.322, 
  6397.36, 22.7, 368.111, 4., 7.3, 51.2, 49.839, 1.5, 67.92}, 
 {"LAO", "Asia", "Laos", "2020-06-04", 19., 0., 0., 0., 2.611, 0., 0., 0., 
  "", "", "", "", "", "", "", 36.11, 7.275556*^6, 29.715, 24.4, 4.029, 2.322, 
  6397.36, 22.7, 368.111, 4., 7.3, 51.2, 49.839, 1.5, 67.92}, 
 {"LAO", "Asia", "Laos", "2020-06-05", 19., 0., 0., 0., 2.611, 0., 0., 0., 
  "", "", "", "", "", "", "", 36.11, 7.275556*^6, 29.715, 24.4, 4.029, 2.322, 
  6397.36, 22.7, 368.111, 4., 7.3, 51.2, 49.839, 1.5, 67.92}, 
 {"LAO", "Asia", "Laos", "2020-06-06", 19., 0., 0., 0., 2.611, 0., 0., 0., 
  "", "", "", "", "", "", "", 36.11, 7.275556*^6, 29.715, 24.4, 4.029, 2.322, 
  6397.36, 22.7, 368.111, 4., 7.3, 51.2, 49.839, 1.5, 67.92}, 
 {"LAO", "Asia", "Laos", "2020-06-07", 19., 0., 0., 0., 2.611, 0., 0., 0., 
  "", "", "", "", "", "", "", 36.11, 7.275556*^6, 29.715, 24.4, 4.029, 2.322, 
  6397.36, 22.7, 368.111, 4., 7.3, 51.2, 49.839, 1.5, 67.92}, 
 {"LAO", "Asia", "Laos", "2020-06-08", 19., 0., 0., 0., 2.611, 0., 0., 0., 
  "", "", "", "", "", "", "", 36.11, 7.275556*^6, 29.715, 24.4, 4.029, 2.322, 
  6397.36, 22.7, 368.111, 4., 7.3, 51.2, 49.839, 1.5, 67.92}, 
 {"LAO", "Asia", "Laos", "2020-06-09", 19., 0., 0., 0., 2.611, 0., 0., 0., 
  "", "", "", "", "", "", "", 36.11, 7.275556*^6, 29.715, 24.4, 4.029, 2.322, 
  6397.36, 22.7, 368.111, 4., 7.3, 51.2, 49.839, 1.5, 67.92}, 
 {"LAO", "Asia", "Laos", "2020-06-10", 19., 0., 0., 0., 2.611, 0., 0., 0., 
  "", "", "", "", "", "", "", 36.11, 7.275556*^6, 29.715, 24.4, 4.029, 2.322, 
  6397.36, 22.7, 368.111, 4., 7.3, 51.2, 49.839, 1.5, 67.92}, 
 {"LAO", "Asia", "Laos", "2020-06-11", 19., 0., 0., 0., 2.611, 0., 0., 0., 
  "", "", "", "", "", "", "", 36.11, 7.275556*^6, 29.715, 24.4, 4.029, 2.322, 
  6397.36, 22.7, 368.111, 4., 7.3, 51.2, 49.839, 1.5, 67.92}, 
 {"LAO", "Asia", "Laos", "2020-06-12", 19., 0., 0., 0., 2.611, 0., 0., 0., 
  "", "", "", "", "", "", "", 36.11, 7.275556*^6, 29.715, 24.4, 4.029, 2.322, 
  6397.36, 22.7, 368.111, 4., 7.3, 51.2, 49.839, 1.5, 67.92}, 
 {"LAO", "Asia", "Laos", "2020-06-13", 19., 0., 0., 0., 2.611, 0., 0., 0., 
  "", "", "", "", "", "", "", 36.11, 7.275556*^6, 29.715, 24.4, 4.029, 2.322, 
  6397.36, 22.7, 368.111, 4., 7.3, 51.2, 49.839, 1.5, 67.92}, 
 {"LAO", "Asia", "Laos", "2020-06-14", 19., 0., 0., 0., 2.611, 0., 0., 0., 
  "", "", "", "", "", "", "", 36.11, 7.275556*^6, 29.715, 24.4, 4.029, 2.322, 
  6397.36, 22.7, 368.111, 4., 7.3, 51.2, 49.839, 1.5, 67.92}, 
 {"LAO", "Asia", "Laos", "2020-06-15", 19., 0., 0., 0., 2.611, 0., 0., 0., 
  "", "", "", "", "", "", "", 36.11, 7.275556*^6, 29.715, 24.4, 4.029, 2.322, 
  6397.36, 22.7, 368.111, 4., 7.3, 51.2, 49.839, 1.5, 67.92}, 
 {"LAO", "Asia", "Laos", "2020-06-16", 19., 0., 0., 0., 2.611, 0., 0., 0., 
  "", "", "", "", "", "", "", 36.11, 7.275556*^6, 29.715, 24.4, 4.029, 2.322, 
  6397.36, 22.7, 368.111, 4., 7.3, 51.2, 49.839, 1.5, 67.92}, 
 {"LAO", "Asia", "Laos", "2020-06-17", 19., 0., 0., 0., 2.611, 0., 0., 0., 
  "", "", "", "", "", "", "", 36.11, 7.275556*^6, 29.715, 24.4, 4.029, 2.322, 
  6397.36, 22.7, 368.111, 4., 7.3, 51.2, 49.839, 1.5, 67.92}, 
 {"LAO", "Asia", "Laos", "2020-06-18", 19., 0., 0., 0., 2.611, 0., 0., 0., 
  "", "", "", "", "", "", "", 36.11, 7.275556*^6, 29.715, 24.4, 4.029, 2.322, 
  6397.36, 22.7, 368.111, 4., 7.3, 51.2, 49.839, 1.5, 67.92}, 
 {"LAO", "Asia", "Laos", "2020-06-19", 19., 0., 0., 0., 2.611, 0., 0., 0., 
  "", "", "", "", "", "", "", 36.11, 7.275556*^6, 29.715, 24.4, 4.029, 2.322, 
  6397.36, 22.7, 368.111, 4., 7.3, 51.2, 49.839, 1.5, 67.92}, 
 {"LAO", "Asia", "Laos", "2020-06-20", 19., 0., 0., 0., 2.611, 0., 0., 0., 
  "", "", "", "", "", "", "", 36.11, 7.275556*^6, 29.715, 24.4, 4.029, 2.322, 
  6397.36, 22.7, 368.111, 4., 7.3, 51.2, 49.839, 1.5, 67.92}, 
 {"LAO", "Asia", "Laos", "2020-06-21", 19., 0., 0., 0., 2.611, 0., 0., 0., 
  "", "", "", "", "", "", "", 36.11, 7.275556*^6, 29.715, 24.4, 4.029, 2.322, 
  6397.36, 22.7, 368.111, 4., 7.3, 51.2, 49.839, 1.5, 67.92}, 
 {"LAO", "Asia", "Laos", "2020-06-22", 19., 0., 0., 0., 2.611, 0., 0., 0., 
  "", "", "", "", "", "", "", 36.11, 7.275556*^6, 29.715, 24.4, 4.029, 2.322, 
  6397.36, 22.7, 368.111, 4., 7.3, 51.2, 49.839, 1.5, 67.92}, 
 {"LAO", "Asia", "Laos", "2020-06-23", 19., 0., 0., 0., 2.611, 0., 0., 0., 
  "", "", "", "", "", "", "", 36.11, 7.275556*^6, 29.715, 24.4, 4.029, 2.322, 
  6397.36, 22.7, 368.111, 4., 7.3, 51.2, 49.839, 1.5, 67.92}, 
 {"LAO", "Asia", "Laos", "2020-06-24", 19., 0., 0., 0., 2.611, 0., 0., 0., 
  "", "", "", "", "", "", "", 36.11, 7.275556*^6, 29.715, 24.4, 4.029, 2.322, 
  6397.36, 22.7, 368.111, 4., 7.3, 51.2, 49.839, 1.5, 67.92}, 
 {"LAO", "Asia", "Laos", "2020-06-25", 19., 0., 0., 0., 2.611, 0., 0., 0., 
  "", "", "", "", "", "", "", 36.11, 7.275556*^6, 29.715, 24.4, 4.029, 2.322, 
  6397.36, 22.7, 368.111, 4., 7.3, 51.2, 49.839, 1.5, 67.92}, 
 {"LAO", "Asia", "Laos", "2020-06-26", 19., 0., 0., 0., 2.611, 0., 0., 0., 
  "", "", "", "", "", "", "", 36.11, 7.275556*^6, 29.715, 24.4, 4.029, 2.322, 
  6397.36, 22.7, 368.111, 4., 7.3, 51.2, 49.839, 1.5, 67.92}, 
 {"LAO", "Asia", "Laos", "2020-06-27", 19., 0., 0., 0., 2.611, 0., 0., 0., 
  "", "", "", "", "", "", "", 36.11, 7.275556*^6, 29.715, 24.4, 4.029, 2.322, 
  6397.36, 22.7, 368.111, 4., 7.3, 51.2, 49.839, 1.5, 67.92}, 
 {"LAO", "Asia", "Laos", "2020-06-28", 19., 0., 0., 0., 2.611, 0., 0., 0., 
  "", "", "", "", "", "", "", 33.33, 7.275556*^6, 29.715, 24.4, 4.029, 2.322, 
  6397.36, 22.7, 368.111, 4., 7.3, 51.2, 49.839, 1.5, 67.92}, 
 {"LAO", "Asia", "Laos", "2020-06-29", 19., 0., 0., 0., 2.611, 0., 0., 0., 
  "", "", "", "", "", "", "", "", 7.275556*^6, 29.715, 24.4, 4.029, 2.322, 
  6397.36, 22.7, 368.111, 4., 7.3, 51.2, 49.839, 1.5, 67.92}, 
 {"LAO", "Asia", "Laos", "2020-06-30", 19., 0., 0., 0., 2.611, 0., 0., 0., 
  "", "", "", "", "", "", "", "", 7.275556*^6, 29.715, 24.4, 4.029, 2.322, 
  6397.36, 22.7, 368.111, 4., 7.3, 51.2, 49.839, 1.5, 67.92}, 
 {"LAO", "Asia", "Laos", "2020-07-01", 19., 0., 0., 0., 2.611, 0., 0., 0., 
  "", "", "", "", "", "", "", "", 7.275556*^6, 29.715, 24.4, 4.029, 2.322, 
  6397.36, 22.7, 368.111, 4., 7.3, 51.2, 49.839, 1.5, 67.92}, 
 {"LAO", "Asia", "Laos", "2020-07-02", 19., 0., 0., 0., 2.611, 0., 0., 0., 
  "", "", "", "", "", "", "", "", 7.275556*^6, 29.715, 24.4, 4.029, 2.322, 
  6397.36, 22.7, 368.111, 4., 7.3, 51.2, 49.839, 1.5, 67.92}, 
 {"LAO", "Asia", "Laos", "2020-07-03", 19., 0., 0., 0., 2.611, 0., 0., 0., 
  "", "", "", "", "", "", "", "", 7.275556*^6, 29.715, 24.4, 4.029, 2.322, 
  6397.36, 22.7, 368.111, 4., 7.3, 51.2, 49.839, 1.5, 67.92}, 
 {"LAO", "Asia", "Laos", "2020-07-04", 19., 0., 0., 0., 2.611, 0., 0., 0., 
  "", "", "", "", "", "", "", "", 7.275556*^6, 29.715, 24.4, 4.029, 2.322, 
  6397.36, 22.7, 368.111, 4., 7.3, 51.2, 49.839, 1.5, 67.92}, 
 {"LAO", "Asia", "Laos", "2020-07-05", 19., 0., 0., 0., 2.611, 0., 0., 0., 
  "", "", "", "", "", "", "", "", 7.275556*^6, 29.715, 24.4, 4.029, 2.322, 
  6397.36, 22.7, 368.111, 4., 7.3, 51.2, 49.839, 1.5, 67.92}, 
 {"LAO", "Asia", "Laos", "2020-07-06", 19., 0., 0., 0., 2.611, 0., 0., 0., 
  "", "", "", "", "", "", "", "", 7.275556*^6, 29.715, 24.4, 4.029, 2.322, 
  6397.36, 22.7, 368.111, 4., 7.3, 51.2, 49.839, 1.5, 67.92}, 
 {"LAO", "Asia", "Laos", "2020-07-07", 19., 0., 0., 0., 2.611, 0., 0., 0., 
  "", "", "", "", "", "", "", "", 7.275556*^6, 29.715, 24.4, 4.029, 2.322, 
  6397.36, 22.7, 368.111, 4., 7.3, 51.2, 49.839, 1.5, 67.92}, 
 {"LAO", "Asia", "Laos", "2020-07-08", 19., 0., 0., 0., 2.611, 0., 0., 0., 
  "", "", "", "", "", "", "", "", 7.275556*^6, 29.715, 24.4, 4.029, 2.322, 
  6397.36, 22.7, 368.111, 4., 7.3, 51.2, 49.839, 1.5, 67.92}, 
 {"LVA", "Europe", "Latvia", "2020-02-29", "", "", "", "", "", "", "", "", 
  116., 116., 0.061, 0.061, "", "", "tests performed", 8.33, 1.886202*^6, 
  31.212, 43.9, 19.754, 14.136, 25063.846, 0.7, 350.06, 4.91, 25.6, 51., "", 
  5.57, 75.29}, {"LVA", "Europe", "Latvia", "2020-03-01", "", "", "", "", "", 
  "", "", "", 126., 10., 0.067, 0.005, "", "", "tests performed", 8.33, 
  1.886202*^6, 31.212, 43.9, 19.754, 14.136, 25063.846, 0.7, 350.06, 4.91, 
  25.6, 51., "", 5.57, 75.29}, {"LVA", "Europe", "Latvia", "2020-03-02", "", 
  "", "", "", "", "", "", "", 163., 37., 0.086, 0.02, "", "", 
  "tests performed", 8.33, 1.886202*^6, 31.212, 43.9, 19.754, 14.136, 
  25063.846, 0.7, 350.06, 4.91, 25.6, 51., "", 5.57, 75.29}, 
 {"LVA", "Europe", "Latvia", "2020-03-03", 1., 1., 0., 0., 0.53, 0.53, 0., 
  0., 204., 41., 0.108, 0.022, "", "", "tests performed", 8.33, 1.886202*^6, 
  31.212, 43.9, 19.754, 14.136, 25063.846, 0.7, 350.06, 4.91, 25.6, 51., "", 
  5.57, 75.29}, {"LVA", "Europe", "Latvia", "2020-03-04", "", "", "", "", "", 
  "", "", "", 240., 36., 0.127, 0.019, "", "", "tests performed", 8.33, 
  1.886202*^6, 31.212, 43.9, 19.754, 14.136, 25063.846, 0.7, 350.06, 4.91, 
  25.6, 51., "", 5.57, 75.29}, {"LVA", "Europe", "Latvia", "2020-03-05", "", 
  "", "", "", "", "", "", "", 275., 35., 0.146, 0.019, "", "", 
  "tests performed", 8.33, 1.886202*^6, 31.212, 43.9, 19.754, 14.136, 
  25063.846, 0.7, 350.06, 4.91, 25.6, 51., "", 5.57, 75.29}, 
 {"LVA", "Europe", "Latvia", "2020-03-06", "", "", "", "", "", "", "", "", 
  307., 32., 0.163, 0.017, "", "", "tests performed", 8.33, 1.886202*^6, 
  31.212, 43.9, 19.754, 14.136, 25063.846, 0.7, 350.06, 4.91, 25.6, 51., "", 
  5.57, 75.29}, {"LVA", "Europe", "Latvia", "2020-03-07", "", "", "", "", "", 
  "", "", "", 321., 14., 0.17, 0.007, 29., 0.015, "tests performed", 8.33, 
  1.886202*^6, 31.212, 43.9, 19.754, 14.136, 25063.846, 0.7, 350.06, 4.91, 
  25.6, 51., "", 5.57, 75.29}, {"LVA", "Europe", "Latvia", "2020-03-08", 2., 
  1., 0., 0., 1.06, 0.53, 0., 0., 343., 22., 0.182, 0.012, 31., 0.016, 
  "tests performed", 8.33, 1.886202*^6, 31.212, 43.9, 19.754, 14.136, 
  25063.846, 0.7, 350.06, 4.91, 25.6, 51., "", 5.57, 75.29}, 
 {"LVA", "Europe", "Latvia", "2020-03-09", 3., 1., 0., 0., 1.59, 0.53, 0., 
  0., 391., 48., 0.207, 0.025, 33., 0.017, "tests performed", 8.33, 
  1.886202*^6, 31.212, 43.9, 19.754, 14.136, 25063.846, 0.7, 350.06, 4.91, 
  25.6, 51., "", 5.57, 75.29}, {"LVA", "Europe", "Latvia", "2020-03-10", 6., 
  3., 0., 0., 3.181, 1.59, 0., 0., 450., 59., 0.239, 0.031, 35., 0.019, 
  "tests performed", 8.33, 1.886202*^6, 31.212, 43.9, 19.754, 14.136, 
  25063.846, 0.7, 350.06, 4.91, 25.6, 51., "", 5.57, 75.29}, 
 {"LVA", "Europe", "Latvia", "2020-03-11", 8., 2., 0., 0., 4.241, 1.06, 0., 
  0., 497., 47., 0.263, 0.025, 37., 0.02, "tests performed", 11.11, 
  1.886202*^6, 31.212, 43.9, 19.754, 14.136, 25063.846, 0.7, 350.06, 4.91, 
  25.6, 51., "", 5.57, 75.29}, {"LVA", "Europe", "Latvia", "2020-03-12", 10., 
  2., 0., 0., 5.302, 1.06, 0., 0., 576., 79., 0.305, 0.042, 43., 0.023, 
  "tests performed", 11.11, 1.886202*^6, 31.212, 43.9, 19.754, 14.136, 
  25063.846, 0.7, 350.06, 4.91, 25.6, 51., "", 5.57, 75.29}, 
 {"LVA", "Europe", "Latvia", "2020-03-13", 16., 6., 0., 0., 8.483, 3.181, 0., 
  0., 703., 127., 0.373, 0.067, 57., 0.03, "tests performed", 48.15, 
  1.886202*^6, 31.212, 43.9, 19.754, 14.136, 25063.846, 0.7, 350.06, 4.91, 
  25.6, 51., "", 5.57, 75.29}, {"LVA", "Europe", "Latvia", "2020-03-14", 19., 
  3., 0., 0., 10.073, 1.59, 0., 0., 1019., 316., 0.54, 0.168, 100., 0.053, 
  "tests performed", 50.93, 1.886202*^6, 31.212, 43.9, 19.754, 14.136, 
  25063.846, 0.7, 350.06, 4.91, 25.6, 51., "", 5.57, 75.29}, 
 {"LVA", "Europe", "Latvia", "2020-03-15", 26., 7., 0., 0., 13.784, 3.711, 
  0., 0., 1353., 334., 0.717, 0.177, 144., 0.076, "tests performed", 50.93, 
  1.886202*^6, 31.212, 43.9, 19.754, 14.136, 25063.846, 0.7, 350.06, 4.91, 
  25.6, 51., "", 5.57, 75.29}, {"LVA", "Europe", "Latvia", "2020-03-16", 31., 
  5., 0., 0., 16.435, 2.651, 0., 0., 1704., 351., 0.903, 0.186, 188., 0.1, 
  "tests performed", 50.93, 1.886202*^6, 31.212, 43.9, 19.754, 14.136, 
  25063.846, 0.7, 350.06, 4.91, 25.6, 51., "", 5.57, 75.29}, 
 {"LVA", "Europe", "Latvia", "2020-03-17", 36., 5., 0., 0., 19.086, 2.651, 
  0., 0., 2199., 495., 1.166, 0.262, 250., 0.133, "tests performed", 56.48, 
  1.886202*^6, 31.212, 43.9, 19.754, 14.136, 25063.846, 0.7, 350.06, 4.91, 
  25.6, 51., "", 5.57, 75.29}, {"LVA", "Europe", "Latvia", "2020-03-18", 61., 
  25., 0., 0., 32.34, 13.254, 0., 0., 2954., 755., 1.566, 0.4, 351., 0.186, 
  "tests performed", 56.48, 1.886202*^6, 31.212, 43.9, 19.754, 14.136, 
  25063.846, 0.7, 350.06, 4.91, 25.6, 51., "", 5.57, 75.29}, 
 {"LVA", "Europe", "Latvia", "2020-03-19", 71., 10., 0., 0., 37.642, 5.302, 
  0., 0., 3674., 720., 1.948, 0.382, 443., 0.235, "tests performed", 56.48, 
  1.886202*^6, 31.212, 43.9, 19.754, 14.136, 25063.846, 0.7, 350.06, 4.91, 
  25.6, 51., "", 5.57, 75.29}, {"LVA", "Europe", "Latvia", "2020-03-20", 86., 
  15., 0., 0., 45.594, 7.952, 0., 0., 4373., 699., 2.318, 0.371, 524., 0.278, 
  "tests performed", 56.48, 1.886202*^6, 31.212, 43.9, 19.754, 14.136, 
  25063.846, 0.7, 350.06, 4.91, 25.6, 51., "", 5.57, 75.29}, 
 {"LVA", "Europe", "Latvia", "2020-03-21", 111., 25., 0., 0., 58.848, 13.254, 
  0., 0., 5762., 1389., 3.055, 0.736, 678., 0.359, "tests performed", 56.48, 
  1.886202*^6, 31.212, 43.9, 19.754, 14.136, 25063.846, 0.7, 350.06, 4.91, 
  25.6, 51., "", 5.57, 75.29}, {"LVA", "Europe", "Latvia", "2020-03-22", 
  124., 13., 0., 0., 65.741, 6.892, 0., 0., 6573., 811., 3.485, 0.43, 746., 
  0.396, "tests performed", 56.48, 1.886202*^6, 31.212, 43.9, 19.754, 14.136, 
  25063.846, 0.7, 350.06, 4.91, 25.6, 51., "", 5.57, 75.29}, 
 {"LVA", "Europe", "Latvia", "2020-03-23", 139., 15., 0., 0., 73.693, 7.952, 
  0., 0., 7758., 1185., 4.113, 0.628, 865., 0.459, "tests performed", 56.48, 
  1.886202*^6, 31.212, 43.9, 19.754, 14.136, 25063.846, 0.7, 350.06, 4.91, 
  25.6, 51., "", 5.57, 75.29}, {"LVA", "Europe", "Latvia", "2020-03-24", 
  180., 41., 0., 0., 95.43, 21.737, 0., 0., 8645., 887., 4.583, 0.47, 921., 
  0.488, "tests performed", 60.19, 1.886202*^6, 31.212, 43.9, 19.754, 14.136, 
  25063.846, 0.7, 350.06, 4.91, 25.6, 51., "", 5.57, 75.29}, 
 {"LVA", "Europe", "Latvia", "2020-03-25", 197., 17., 0., 0., 104.443, 9.013, 
  0., 0., 9796., 1151., 5.194, 0.61, 977., 0.518, "tests performed", 60.19, 
  1.886202*^6, 31.212, 43.9, 19.754, 14.136, 25063.846, 0.7, 350.06, 4.91, 
  25.6, 51., "", 5.57, 75.29}, {"LVA", "Europe", "Latvia", "2020-03-26", 
  221., 24., 0., 0., 117.167, 12.724, 0., 0., 10613., 817., 5.627, 0.433, 
  991., 0.525, "tests performed", 60.19, 1.886202*^6, 31.212, 43.9, 19.754, 
  14.136, 25063.846, 0.7, 350.06, 4.91, 25.6, 51., "", 5.57, 75.29}, 
 {"LVA", "Europe", "Latvia", "2020-03-27", 244., 23., 0., 0., 129.36, 12.194, 
  0., 0., 11702., 1089., 6.204, 0.577, 1047., 0.555, "tests performed", 
  65.74, 1.886202*^6, 31.212, 43.9, 19.754, 14.136, 25063.846, 0.7, 350.06, 
  4.91, 25.6, 51., "", 5.57, 75.29}, {"LVA", "Europe", "Latvia", 
  "2020-03-28", 280., 36., 0., 0., 148.446, 19.086, 0., 0., 12748., 1046., 
  6.759, 0.555, 998., 0.529, "tests performed", 65.74, 1.886202*^6, 31.212, 
  43.9, 19.754, 14.136, 25063.846, 0.7, 350.06, 4.91, 25.6, 51., "", 5.57, 
  75.29}, {"LVA", "Europe", "Latvia", "2020-03-29", 305., 25., 0., 0., 
  161.701, 13.254, 0., 0., 13805., 1057., 7.319, 0.56, 1033., 0.548, 
  "tests performed", 65.74, 1.886202*^6, 31.212, 43.9, 19.754, 14.136, 
  25063.846, 0.7, 350.06, 4.91, 25.6, 51., "", 5.57, 75.29}, 
 {"LVA", "Europe", "Latvia", "2020-03-30", 376., 71., 0., 0., 199.342, 
  37.642, 0., 0., 14307., 502., 7.585, 0.266, 936., 0.496, "tests performed", 
  65.74, 1.886202*^6, 31.212, 43.9, 19.754, 14.136, 25063.846, 0.7, 350.06, 
  4.91, 25.6, 51., "", 5.57, 75.29}, {"LVA", "Europe", "Latvia", 
  "2020-03-31", 376., 0., 0., 0., 199.342, 0., 0., 0., 14807., 500., 7.85, 
  0.265, 880., 0.467, "tests performed", 65.74, 1.886202*^6, 31.212, 43.9, 
  19.754, 14.136, 25063.846, 0.7, 350.06, 4.91, 25.6, 51., "", 5.57, 75.29}, 
 {"LVA", "Europe", "Latvia", "2020-04-01", 398., 22., 0., 0., 211.006, 
  11.664, 0., 0., 15810., 1003., 8.382, 0.532, 859., 0.455, 
  "tests performed", 65.74, 1.886202*^6, 31.212, 43.9, 19.754, 14.136, 
  25063.846, 0.7, 350.06, 4.91, 25.6, 51., "", 5.57, 75.29}, 
 {"LVA", "Europe", "Latvia", "2020-04-02", 446., 48., 0., 0., 236.454, 
  25.448, 0., 0., 16834., 1024., 8.925, 0.543, 889., 0.471, 
  "tests performed", 65.74, 1.886202*^6, 31.212, 43.9, 19.754, 14.136, 
  25063.846, 0.7, 350.06, 4.91, 25.6, 51., "", 5.57, 75.29}, 
 {"LVA", "Europe", "Latvia", "2020-04-03", 458., 12., 0., 0., 242.816, 6.362, 
  0., 0., 18198., 1364., 9.648, 0.723, 928., 0.492, "tests performed", 65.74, 
  1.886202*^6, 31.212, 43.9, 19.754, 14.136, 25063.846, 0.7, 350.06, 4.91, 
  25.6, 51., "", 5.57, 75.29}, {"LVA", "Europe", "Latvia", "2020-04-04", 
  493., 35., 1., 1., 261.372, 18.556, 0.53, 0.53, 19380., 1182., 10.275, 
  0.627, 947., 0.502, "tests performed", 65.74, 1.886202*^6, 31.212, 43.9, 
  19.754, 14.136, 25063.846, 0.7, 350.06, 4.91, 25.6, 51., "", 5.57, 75.29}, 
 {"LVA", "Europe", "Latvia", "2020-04-05", 509., 16., 1., 0., 269.854, 8.483, 
  0.53, 0., 20680., 1300., 10.964, 0.689, 982., 0.521, "tests performed", 
  65.74, 1.886202*^6, 31.212, 43.9, 19.754, 14.136, 25063.846, 0.7, 350.06, 
  4.91, 25.6, 51., "", 5.57, 75.29}, {"LVA", "Europe", "Latvia", 
  "2020-04-06", 533., 24., 1., 0., 282.578, 12.724, 0.53, 0., 21453., 773., 
  11.374, 0.41, 1021., 0.541, "tests performed", 65.74, 1.886202*^6, 31.212, 
  43.9, 19.754, 14.136, 25063.846, 0.7, 350.06, 4.91, 25.6, 51., "", 5.57, 
  75.29}, {"LVA", "Europe", "Latvia", "2020-04-07", 542., 9., 1., 0., 287.35, 
  4.771, 0.53, 0., 22575., 1122., 11.968, 0.595, 1110., 0.588, 
  "tests performed", 65.74, 1.886202*^6, 31.212, 43.9, 19.754, 14.136, 
  25063.846, 0.7, 350.06, 4.91, 25.6, 51., "", 5.57, 75.29}, 
 {"LVA", "Europe", "Latvia", "2020-04-08", 548., 6., 2., 1., 290.531, 3.181, 
  1.06, 0.53, 24036., 1461., 12.743, 0.775, 1175., 0.623, "tests performed", 
  65.74, 1.886202*^6, 31.212, 43.9, 19.754, 14.136, 25063.846, 0.7, 350.06, 
  4.91, 25.6, 51., "", 5.57, 75.29}, {"LVA", "Europe", "Latvia", 
  "2020-04-09", 577., 29., 2., 0., 305.906, 15.375, 1.06, 0., 25458., 1422., 
  13.497, 0.754, 1232., 0.653, "tests performed", 65.74, 1.886202*^6, 31.212, 
  43.9, 19.754, 14.136, 25063.846, 0.7, 350.06, 4.91, 25.6, 51., "", 5.57, 
  75.29}, {"LVA", "Europe", "Latvia", "2020-04-10", 589., 12., 2., 0., 
  312.268, 6.362, 1.06, 0., 26656., 1198., 14.132, 0.635, 1208., 0.64, 
  "tests performed", 65.74, 1.886202*^6, 31.212, 43.9, 19.754, 14.136, 
  25063.846, 0.7, 350.06, 4.91, 25.6, 51., "", 5.57, 75.29}, 
 {"LVA", "Europe", "Latvia", "2020-04-11", 612., 23., 2., 0., 324.462, 
  12.194, 1.06, 0., 27796., 1140., 14.736, 0.604, 1202., 0.637, 
  "tests performed", 65.74, 1.886202*^6, 31.212, 43.9, 19.754, 14.136, 
  25063.846, 0.7, 350.06, 4.91, 25.6, 51., "", 5.57, 75.29}, 
 {"LVA", "Europe", "Latvia", "2020-04-12", 630., 18., 3., 1., 334.005, 9.543, 
  1.59, 0.53, 28214., 418., 14.958, 0.222, 1076., 0.57, "tests performed", 
  65.74, 1.886202*^6, 31.212, 43.9, 19.754, 14.136, 25063.846, 0.7, 350.06, 
  4.91, 25.6, 51., "", 5.57, 75.29}, {"LVA", "Europe", "Latvia", 
  "2020-04-13", 651., 21., 5., 2., 345.138, 11.133, 2.651, 1.06, 28776., 
  562., 15.256, 0.298, 1046., 0.555, "tests performed", 65.74, 1.886202*^6, 
  31.212, 43.9, 19.754, 14.136, 25063.846, 0.7, 350.06, 4.91, 25.6, 51., "", 
  5.57, 75.29}, {"LVA", "Europe", "Latvia", "2020-04-14", 655., 4., 5., 0., 
  347.259, 2.121, 2.651, 0., 29018., 242., 15.384, 0.128, 920., 0.488, 
  "tests performed", 65.74, 1.886202*^6, 31.212, 43.9, 19.754, 14.136, 
  25063.846, 0.7, 350.06, 4.91, 25.6, 51., "", 5.57, 75.29}, 
 {"LVA", "Europe", "Latvia", "2020-04-15", 657., 2., 5., 0., 348.319, 1.06, 
  2.651, 0., 29896., 878., 15.85, 0.465, 837., 0.444, "tests performed", 
  65.74, 1.886202*^6, 31.212, 43.9, 19.754, 14.136, 25063.846, 0.7, 350.06, 
  4.91, 25.6, 51., "", 5.57, 75.29}, {"LVA", "Europe", "Latvia", 
  "2020-04-16", 666., 9., 5., 0., 353.09, 4.771, 2.651, 0., 31302., 1406., 
  16.595, 0.745, 835., 0.443, "tests performed", 65.74, 1.886202*^6, 31.212, 
  43.9, 19.754, 14.136, 25063.846, 0.7, 350.06, 4.91, 25.6, 51., "", 5.57, 
  75.29}, {"LVA", "Europe", "Latvia", "2020-04-17", 675., 9., 5., 0., 
  357.862, 4.771, 2.651, 0., 32837., 1535., 17.409, 0.814, 883., 0.468, 
  "tests performed", 65.74, 1.886202*^6, 31.212, 43.9, 19.754, 14.136, 
  25063.846, 0.7, 350.06, 4.91, 25.6, 51., "", 5.57, 75.29}, 
 {"LVA", "Europe", "Latvia", "2020-04-18", 682., 7., 5., 0., 361.573, 3.711, 
  2.651, 0., 34697., 1860., 18.395, 0.986, 986., 0.523, "tests performed", 
  65.74, 1.886202*^6, 31.212, 43.9, 19.754, 14.136, 25063.846, 0.7, 350.06, 
  4.91, 25.6, 51., "", 5.57, 75.29}, {"LVA", "Europe", "Latvia", 
  "2020-04-19", 712., 30., 5., 0., 377.478, 15.905, 2.651, 0., 35881., 1184., 
  19.023, 0.628, 1095., 0.581, "tests performed", 65.74, 1.886202*^6, 31.212, 
  43.9, 19.754, 14.136, 25063.846, 0.7, 350.06, 4.91, 25.6, 51., "", 5.57, 
  75.29}, {"LVA", "Europe", "Latvia", "2020-04-20", 727., 15., 5., 0., 
  385.431, 7.952, 2.651, 0., 36668., 787., 19.44, 0.417, 1127., 0.597, 
  "tests performed", 65.74, 1.886202*^6, 31.212, 43.9, 19.754, 14.136, 
  25063.846, 0.7, 350.06, 4.91, 25.6, 51., "", 5.57, 75.29}, 
 {"LVA", "Europe", "Latvia", "2020-04-21", 739., 12., 5., 0., 391.793, 6.362, 
  2.651, 0., 37972., 1304., 20.131, 0.691, 1279., 0.678, "tests performed", 
  65.74, 1.886202*^6, 31.212, 43.9, 19.754, 14.136, 25063.846, 0.7, 350.06, 
  4.91, 25.6, 51., "", 5.57, 75.29}, {"LVA", "Europe", "Latvia", 
  "2020-04-22", 748., 9., 9., 4., 396.564, 4.771, 4.771, 2.121, 39336., 
  1364., 20.855, 0.723, 1349., 0.715, "tests performed", 65.74, 1.886202*^6, 
  31.212, 43.9, 19.754, 14.136, 25063.846, 0.7, 350.06, 4.91, 25.6, 51., "", 
  5.57, 75.29}, {"LVA", "Europe", "Latvia", "2020-04-23", 761., 13., 11., 2., 
  403.456, 6.892, 5.832, 1.06, 41041., 1705., 21.759, 0.904, 1391., 0.737, 
  "tests performed", 65.74, 1.886202*^6, 31.212, 43.9, 19.754, 14.136, 
  25063.846, 0.7, 350.06, 4.91, 25.6, 51., "", 5.57, 75.29}, 
 {"LVA", "Europe", "Latvia", "2020-04-24", 778., 17., 11., 0., 412.469, 
  9.013, 5.832, 0., 43080., 2039., 22.84, 1.081, 1463., 0.776, 
  "tests performed", 65.74, 1.886202*^6, 31.212, 43.9, 19.754, 14.136, 
  25063.846, 0.7, 350.06, 4.91, 25.6, 51., "", 5.57, 75.29}, 
 {"LVA", "Europe", "Latvia", "2020-04-25", 784., 6., 12., 1., 415.65, 3.181, 
  6.362, 0.53, 45743., 2663., 24.251, 1.412, 1578., 0.837, "tests performed", 
  65.74, 1.886202*^6, 31.212, 43.9, 19.754, 14.136, 25063.846, 0.7, 350.06, 
  4.91, 25.6, 51., "", 5.57, 75.29}, {"LVA", "Europe", "Latvia", 
  "2020-04-26", 804., 20., 12., 0., 426.253, 10.603, 6.362, 0., 47617., 
  1874., 25.245, 0.994, 1677., 0.889, "tests performed", 65.74, 1.886202*^6, 
  31.212, 43.9, 19.754, 14.136, 25063.846, 0.7, 350.06, 4.91, 25.6, 51., "", 
  5.57, 75.29}, {"LVA", "Europe", "Latvia", "2020-04-27", 812., 8., 12., 0., 
  430.495, 4.241, 6.362, 0., 49181., 1564., 26.074, 0.829, 1788., 0.948, 
  "tests performed", 65.74, 1.886202*^6, 31.212, 43.9, 19.754, 14.136, 
  25063.846, 0.7, 350.06, 4.91, 25.6, 51., "", 5.57, 75.29}, 
 {"LVA", "Europe", "Latvia", "2020-04-28", 818., 6., 13., 1., 433.676, 3.181, 
  6.892, 0.53, 51561., 2380., 27.336, 1.262, 1941., 1.029, "tests performed", 
  65.74, 1.886202*^6, 31.212, 43.9, 19.754, 14.136, 25063.846, 0.7, 350.06, 
  4.91, 25.6, 51., "", 5.57, 75.29}, {"LVA", "Europe", "Latvia", 
  "2020-04-29", 836., 18., 13., 0., 443.219, 9.543, 6.892, 0., 54811., 3250., 
  29.059, 1.723, 2211., 1.172, "tests performed", 65.74, 1.886202*^6, 31.212, 
  43.9, 19.754, 14.136, 25063.846, 0.7, 350.06, 4.91, 25.6, 51., "", 5.57, 
  75.29}, {"LVA", "Europe", "Latvia", "2020-04-30", 849., 13., 15., 2., 
  450.111, 6.892, 7.952, 1.06, 57886., 3075., 30.689, 1.63, 2406., 1.276, 
  "tests performed", 65.74, 1.886202*^6, 31.212, 43.9, 19.754, 14.136, 
  25063.846, 0.7, 350.06, 4.91, 25.6, 51., "", 5.57, 75.29}, 
 {"LVA", "Europe", "Latvia", "2020-05-01", 858., 9., 15., 0., 454.882, 4.771, 
  7.952, 0., 61120., 3234., 32.404, 1.715, 2577., 1.366, "tests performed", 
  65.74, 1.886202*^6, 31.212, 43.9, 19.754, 14.136, 25063.846, 0.7, 350.06, 
  4.91, 25.6, 51., "", 5.57, 75.29}, {"LVA", "Europe", "Latvia", 
  "2020-05-02", 870., 12., 16., 1., 461.244, 6.362, 8.483, 0.53, 63102., 
  1982., 33.455, 1.051, 2480., 1.315, "tests performed", 65.74, 1.886202*^6, 
  31.212, 43.9, 19.754, 14.136, 25063.846, 0.7, 350.06, 4.91, 25.6, 51., "", 
  5.57, 75.29}, {"LVA", "Europe", "Latvia", "2020-05-03", 871., 1., 16., 0., 
  461.775, 0.53, 8.483, 0., 64245., 1143., 34.061, 0.606, 2375., 1.259, 
  "tests performed", 65.74, 1.886202*^6, 31.212, 43.9, 19.754, 14.136, 
  25063.846, 0.7, 350.06, 4.91, 25.6, 51., "", 5.57, 75.29}, 
 {"LVA", "Europe", "Latvia", "2020-05-04", 879., 8., 16., 0., 466.016, 4.241, 
  8.483, 0., 65464., 1219., 34.707, 0.646, 2326., 1.233, "tests performed", 
  65.74, 1.886202*^6, 31.212, 43.9, 19.754, 14.136, 25063.846, 0.7, 350.06, 
  4.91, 25.6, 51., "", 5.57, 75.29}, {"LVA", "Europe", "Latvia", 
  "2020-05-05", 896., 17., 16., 0., 475.029, 9.013, 8.483, 0., 66150., 686., 
  35.07, 0.364, 2084., 1.105, "tests performed", 65.74, 1.886202*^6, 31.212, 
  43.9, 19.754, 14.136, 25063.846, 0.7, 350.06, 4.91, 25.6, 51., "", 5.57, 
  75.29}, {"LVA", "Europe", "Latvia", "2020-05-06", 896., 0., 17., 1., 
  475.029, 0., 9.013, 0.53, 68627., 2477., 36.384, 1.313, 1974., 1.047, 
  "tests performed", 65.74, 1.886202*^6, 31.212, 43.9, 19.754, 14.136, 
  25063.846, 0.7, 350.06, 4.91, 25.6, 51., "", 5.57, 75.29}, 
 {"LVA", "Europe", "Latvia", "2020-05-07", 900., 4., 17., 0., 477.149, 2.121, 
  9.013, 0., 71069., 2442., 37.678, 1.295, 1883., 0.998, "tests performed", 
  65.74, 1.886202*^6, 31.212, 43.9, 19.754, 14.136, 25063.846, 0.7, 350.06, 
  4.91, 25.6, 51., "", 5.57, 75.29}, {"LVA", "Europe", "Latvia", 
  "2020-05-08", 909., 9., 18., 1., 481.921, 4.771, 9.543, 0.53, 73016., 
  1947., 38.711, 1.032, 1699., 0.901, "tests performed", 65.74, 1.886202*^6, 
  31.212, 43.9, 19.754, 14.136, 25063.846, 0.7, 350.06, 4.91, 25.6, 51., "", 
  5.57, 75.29}, {"LVA", "Europe", "Latvia", "2020-05-09", 928., 19., 18., 0., 
  491.994, 10.073, 9.543, 0., 75571., 2555., 40.065, 1.355, 1781., 0.944, 
  "tests performed", 65.74, 1.886202*^6, 31.212, 43.9, 19.754, 14.136, 
  25063.846, 0.7, 350.06, 4.91, 25.6, 51., "", 5.57, 75.29}, 
 {"LVA", "Europe", "Latvia", "2020-05-10", 930., 2., 18., 0., 493.054, 1.06, 
  9.543, 0., 76592., 1021., 40.606, 0.541, 1764., 0.935, "tests performed", 
  65.74, 1.886202*^6, 31.212, 43.9, 19.754, 14.136, 25063.846, 0.7, 350.06, 
  4.91, 25.6, 51., "", 5.57, 75.29}, {"LVA", "Europe", "Latvia", 
  "2020-05-11", 939., 9., 18., 0., 497.826, 4.771, 9.543, 0., 77147., 555., 
  40.901, 0.294, 1669., 0.885, "tests performed", 65.74, 1.886202*^6, 31.212, 
  43.9, 19.754, 14.136, 25063.846, 0.7, 350.06, 4.91, 25.6, 51., "", 5.57, 
  75.29}, {"LVA", "Europe", "Latvia", "2020-05-12", 946., 7., 18., 0., 
  501.537, 3.711, 9.543, 0., 79047., 1900., 41.908, 1.007, 1842., 0.977, 
  "tests performed", 62.96, 1.886202*^6, 31.212, 43.9, 19.754, 14.136, 
  25063.846, 0.7, 350.06, 4.91, 25.6, 51., "", 5.57, 75.29}, 
 {"LVA", "Europe", "Latvia", "2020-05-13", 950., 4., 18., 0., 503.658, 2.121, 
  9.543, 0., 81246., 2199., 43.074, 1.166, 1803., 0.956, "tests performed", 
  62.96, 1.886202*^6, 31.212, 43.9, 19.754, 14.136, 25063.846, 0.7, 350.06, 
  4.91, 25.6, 51., "", 5.57, 75.29}, {"LVA", "Europe", "Latvia", 
  "2020-05-14", 951., 1., 19., 1., 504.188, 0.53, 10.073, 0.53, 83275., 
  2029., 44.15, 1.076, 1744., 0.925, "tests performed", 62.96, 1.886202*^6, 
  31.212, 43.9, 19.754, 14.136, 25063.846, 0.7, 350.06, 4.91, 25.6, 51., "", 
  5.57, 75.29}, {"LVA", "Europe", "Latvia", "2020-05-15", 962., 11., 19., 0., 
  510.02, 5.832, 10.073, 0., 85431., 2156., 45.293, 1.143, 1774., 0.941, 
  "tests performed", 62.96, 1.886202*^6, 31.212, 43.9, 19.754, 14.136, 
  25063.846, 0.7, 350.06, 4.91, 25.6, 51., "", 5.57, 75.29}, 
 {"LVA", "Europe", "Latvia", "2020-05-16", 970., 8., 19., 0., 514.261, 4.241, 
  10.073, 0., 87377., 1946., 46.324, 1.032, 1687., 0.894, "tests performed", 
  62.96, 1.886202*^6, 31.212, 43.9, 19.754, 14.136, 25063.846, 0.7, 350.06, 
  4.91, 25.6, 51., "", 5.57, 75.29}, {"LVA", "Europe", "Latvia", 
  "2020-05-17", 997., 27., 19., 0., 528.575, 14.314, 10.073, 0., 88405., 
  1028., 46.869, 0.545, 1688., 0.895, "tests performed", 62.96, 1.886202*^6, 
  31.212, 43.9, 19.754, 14.136, 25063.846, 0.7, 350.06, 4.91, 25.6, 51., "", 
  5.57, 75.29}, {"LVA", "Europe", "Latvia", "2020-05-18", 1008., 11., 19., 
  0., 534.407, 5.832, 10.073, 0., 89123., 718., 47.25, 0.381, 1711., 0.907, 
  "tests performed", 62.96, 1.886202*^6, 31.212, 43.9, 19.754, 14.136, 
  25063.846, 0.7, 350.06, 4.91, 25.6, 51., "", 5.57, 75.29}, 
 {"LVA", "Europe", "Latvia", "2020-05-19", 1009., 1., 19., 0., 534.937, 0.53, 
  10.073, 0., 90968., 1845., 48.228, 0.978, 1703., 0.903, "tests performed", 
  62.96, 1.886202*^6, 31.212, 43.9, 19.754, 14.136, 25063.846, 0.7, 350.06, 
  4.91, 25.6, 51., "", 5.57, 75.29}, {"LVA", "Europe", "Latvia", 
  "2020-05-20", 1012., 3., 21., 2., 536.528, 1.59, 11.133, 1.06, 92751., 
  1783., 49.173, 0.945, 1644., 0.872, "tests performed", 62.96, 1.886202*^6, 
  31.212, 43.9, 19.754, 14.136, 25063.846, 0.7, 350.06, 4.91, 25.6, 51., "", 
  5.57, 75.29}, {"LVA", "Europe", "Latvia", "2020-05-21", 1016., 4., 21., 0., 
  538.649, 2.121, 11.133, 0., 94621., 1870., 50.165, 0.991, 1621., 0.859, 
  "tests performed", 62.96, 1.886202*^6, 31.212, 43.9, 19.754, 14.136, 
  25063.846, 0.7, 350.06, 4.91, 25.6, 51., "", 5.57, 75.29}, 
 {"LVA", "Europe", "Latvia", "2020-05-22", 1025., 9., 22., 1., 543.42, 4.771, 
  11.664, 0.53, 96366., 1745., 51.09, 0.925, 1562., 0.828, "tests performed", 
  62.96, 1.886202*^6, 31.212, 43.9, 19.754, 14.136, 25063.846, 0.7, 350.06, 
  4.91, 25.6, 51., "", 5.57, 75.29}, {"LVA", "Europe", "Latvia", 
  "2020-05-23", 1030., 5., 22., 0., 546.071, 2.651, 11.664, 0., 97846., 
  1480., 51.875, 0.785, 1496., 0.793, "tests performed", 62.96, 1.886202*^6, 
  31.212, 43.9, 19.754, 14.136, 25063.846, 0.7, 350.06, 4.91, 25.6, 51., "", 
  5.57, 75.29}, {"LVA", "Europe", "Latvia", "2020-05-24", 1046., 16., 22., 
  0., 554.554, 8.483, 11.664, 0., 99049., 1203., 52.512, 0.638, 1521., 0.806, 
  "tests performed", 62.96, 1.886202*^6, 31.212, 43.9, 19.754, 14.136, 
  25063.846, 0.7, 350.06, 4.91, 25.6, 51., "", 5.57, 75.29}, 
 {"LVA", "Europe", "Latvia", "2020-05-25", 1047., 1., 22., 0., 555.084, 0.53, 
  11.664, 0., 99770., 721., 52.895, 0.382, 1521., 0.806, "tests performed", 
  62.96, 1.886202*^6, 31.212, 43.9, 19.754, 14.136, 25063.846, 0.7, 350.06, 
  4.91, 25.6, 51., "", 5.57, 75.29}, {"LVA", "Europe", "Latvia", 
  "2020-05-26", 1049., 2., 22., 0., 556.144, 1.06, 11.664, 0., 101598., 
  1828., 53.864, 0.969, 1519., 0.805, "tests performed", 62.96, 1.886202*^6, 
  31.212, 43.9, 19.754, 14.136, 25063.846, 0.7, 350.06, 4.91, 25.6, 51., "", 
  5.57, 75.29}, {"LVA", "Europe", "Latvia", "2020-05-27", 1053., 4., 22., 0., 
  558.265, 2.121, 11.664, 0., 103553., 1955., 54.9, 1.036, 1543., 0.818, 
  "tests performed", 62.96, 1.886202*^6, 31.212, 43.9, 19.754, 14.136, 
  25063.846, 0.7, 350.06, 4.91, 25.6, 51., "", 5.57, 75.29}, 
 {"LVA", "Europe", "Latvia", "2020-05-28", 1057., 4., 23., 1., 560.385, 
  2.121, 12.194, 0.53, 105504., 1951., 55.935, 1.034, 1555., 0.824, 
  "tests performed", 62.96, 1.886202*^6, 31.212, 43.9, 19.754, 14.136, 
  25063.846, 0.7, 350.06, 4.91, 25.6, 51., "", 5.57, 75.29}, 
 {"LVA", "Europe", "Latvia", "2020-05-29", 1061., 4., 24., 1., 562.506, 
  2.121, 12.724, 0.53, 106931., 1427., 56.691, 0.757, 1509., 0.8, 
  "tests performed", 62.96, 1.886202*^6, 31.212, 43.9, 19.754, 14.136, 
  25063.846, 0.7, 350.06, 4.91, 25.6, 51., "", 5.57, 75.29}, 
 {"LVA", "Europe", "Latvia", "2020-05-30", 1064., 3., 24., 0., 564.097, 1.59, 
  12.724, 0., 108174., 1243., 57.35, 0.659, 1475., 0.782, "tests performed", 
  62.96, 1.886202*^6, 31.212, 43.9, 19.754, 14.136, 25063.846, 0.7, 350.06, 
  4.91, 25.6, 51., "", 5.57, 75.29}, {"LVA", "Europe", "Latvia", 
  "2020-05-31", 1065., 1., 24., 0., 564.627, 0.53, 12.724, 0., 109071., 897., 
  57.826, 0.476, 1432., 0.759, "tests performed", 62.96, 1.886202*^6, 31.212, 
  43.9, 19.754, 14.136, 25063.846, 0.7, 350.06, 4.91, 25.6, 51., "", 5.57, 
  75.29}, {"LVA", "Europe", "Latvia", "2020-06-01", 1066., 1., 24., 0., 
  565.157, 0.53, 12.724, 0., 109723., 652., 58.171, 0.346, 1422., 0.754, 
  "tests performed", 62.96, 1.886202*^6, 31.212, 43.9, 19.754, 14.136, 
  25063.846, 0.7, 350.06, 4.91, 25.6, 51., "", 5.57, 75.29}, 
 {"LVA", "Europe", "Latvia", "2020-06-02", 1071., 5., 24., 0., 567.808, 
  2.651, 12.724, 0., 111404., 1681., 59.063, 0.891, 1401., 0.743, 
  "tests performed", 62.96, 1.886202*^6, 31.212, 43.9, 19.754, 14.136, 
  25063.846, 0.7, 350.06, 4.91, 25.6, 51., "", 5.57, 75.29}, 
 {"LVA", "Europe", "Latvia", "2020-06-03", 1079., 8., 24., 0., 572.049, 
  4.241, 12.724, 0., 112965., 1561., 59.89, 0.828, 1345., 0.713, 
  "tests performed", 62.96, 1.886202*^6, 31.212, 43.9, 19.754, 14.136, 
  25063.846, 0.7, 350.06, 4.91, 25.6, 51., "", 5.57, 75.29}, 
 {"LVA", "Europe", "Latvia", "2020-06-04", 1079., 0., 24., 0., 572.049, 0., 
  12.724, 0., 114451., 1486., 60.678, 0.788, 1278., 0.678, "tests performed", 
  62.96, 1.886202*^6, 31.212, 43.9, 19.754, 14.136, 25063.846, 0.7, 350.06, 
  4.91, 25.6, 51., "", 5.57, 75.29}, {"LVA", "Europe", "Latvia", 
  "2020-06-05", 1082., 3., 25., 1., 573.64, 1.59, 13.254, 0.53, 115461., 
  1010., 61.213, 0.535, 1219., 0.646, "tests performed", 62.96, 1.886202*^6, 
  31.212, 43.9, 19.754, 14.136, 25063.846, 0.7, 350.06, 4.91, 25.6, 51., "", 
  5.57, 75.29}, {"LVA", "Europe", "Latvia", "2020-06-06", 1082., 0., 25., 0., 
  573.64, 0., 13.254, 0., 116535., 1074., 61.783, 0.569, 1194., 0.633, 
  "tests performed", 62.96, 1.886202*^6, 31.212, 43.9, 19.754, 14.136, 
  25063.846, 0.7, 350.06, 4.91, 25.6, 51., "", 5.57, 75.29}, 
 {"LVA", "Europe", "Latvia", "2020-06-07", 1086., 4., 25., 0., 575.76, 2.121, 
  13.254, 0., 117660., 1125., 62.379, 0.596, 1227., 0.651, "tests performed", 
  62.96, 1.886202*^6, 31.212, 43.9, 19.754, 14.136, 25063.846, 0.7, 350.06, 
  4.91, 25.6, 51., "", 5.57, 75.29}, {"LVA", "Europe", "Latvia", 
  "2020-06-08", 1088., 2., 25., 0., 576.821, 1.06, 13.254, 0., 118322., 662., 
  62.73, 0.351, 1228., 0.651, "tests performed", 62.96, 1.886202*^6, 31.212, 
  43.9, 19.754, 14.136, 25063.846, 0.7, 350.06, 4.91, 25.6, 51., "", 5.57, 
  75.29}, {"LVA", "Europe", "Latvia", "2020-06-09", 1088., 0., 26., 1., 
  576.821, 0., 13.784, 0.53, 120052., 1730., 63.647, 0.917, 1235., 0.655, 
  "tests performed", 62.96, 1.886202*^6, 31.212, 43.9, 19.754, 14.136, 
  25063.846, 0.7, 350.06, 4.91, 25.6, 51., "", 5.57, 75.29}, 
 {"LVA", "Europe", "Latvia", "2020-06-10", 1089., 1., 26., 0., 577.351, 0.53, 
  13.784, 0., 121783., 1731., 64.565, 0.918, 1260., 0.668, "tests performed", 
  46.3, 1.886202*^6, 31.212, 43.9, 19.754, 14.136, 25063.846, 0.7, 350.06, 
  4.91, 25.6, 51., "", 5.57, 75.29}, {"LVA", "Europe", "Latvia", 
  "2020-06-11", 1092., 3., 26., 0., 578.941, 1.59, 13.784, 0., 123364., 
  1581., 65.403, 0.838, 1273., 0.675, "tests performed", 46.3, 1.886202*^6, 
  31.212, 43.9, 19.754, 14.136, 25063.846, 0.7, 350.06, 4.91, 25.6, 51., "", 
  5.57, 75.29}, {"LVA", "Europe", "Latvia", "2020-06-12", 1094., 2., 26., 0., 
  580.002, 1.06, 13.784, 0., 124662., 1298., 66.092, 0.688, 1314., 0.697, 
  "tests performed", 46.3, 1.886202*^6, 31.212, 43.9, 19.754, 14.136, 
  25063.846, 0.7, 350.06, 4.91, 25.6, 51., "", 5.57, 75.29}, 
 {"LVA", "Europe", "Latvia", "2020-06-13", 1096., 2., 27., 1., 581.062, 1.06, 
  14.314, 0.53, 126054., 1392., 66.83, 0.738, 1360., 0.721, 
  "tests performed", 46.3, 1.886202*^6, 31.212, 43.9, 19.754, 14.136, 
  25063.846, 0.7, 350.06, 4.91, 25.6, 51., "", 5.57, 75.29}, 
 {"LVA", "Europe", "Latvia", "2020-06-14", 1097., 1., 28., 1., 581.592, 0.53, 
  14.845, 0.53, 127450., 1396., 67.57, 0.74, 1399., 0.742, "tests performed", 
  46.3, 1.886202*^6, 31.212, 43.9, 19.754, 14.136, 25063.846, 0.7, 350.06, 
  4.91, 25.6, 51., "", 5.57, 75.29}, {"LVA", "Europe", "Latvia", 
  "2020-06-15", 1097., 0., 28., 0., 581.592, 0., 14.845, 0., 128145., 695., 
  67.938, 0.368, 1403., 0.744, "tests performed", 46.3, 1.886202*^6, 31.212, 
  43.9, 19.754, 14.136, 25063.846, 0.7, 350.06, 4.91, 25.6, 51., "", 5.57, 
  75.29}, {"LVA", "Europe", "Latvia", "2020-06-16", 1097., 0., 28., 0., 
  581.592, 0., 14.845, 0., 129836., 1691., 68.835, 0.897, 1398., 0.741, 
  "tests performed", 46.3, 1.886202*^6, 31.212, 43.9, 19.754, 14.136, 
  25063.846, 0.7, 350.06, 4.91, 25.6, 51., "", 5.57, 75.29}, 
 {"LVA", "Europe", "Latvia", "2020-06-17", 1098., 1., 28., 0., 582.122, 0.53, 
  14.845, 0., 131646., 1810., 69.794, 0.96, 1409., 0.747, "tests performed", 
  46.3, 1.886202*^6, 31.212, 43.9, 19.754, 14.136, 25063.846, 0.7, 350.06, 
  4.91, 25.6, 51., "", 5.57, 75.29}, {"LVA", "Europe", "Latvia", 
  "2020-06-18", 1104., 6., 30., 2., 585.303, 3.181, 15.905, 1.06, 133557., 
  1911., 70.807, 1.013, 1456., 0.772, "tests performed", 46.3, 1.886202*^6, 
  31.212, 43.9, 19.754, 14.136, 25063.846, 0.7, 350.06, 4.91, 25.6, 51., "", 
  5.57, 75.29}, {"LVA", "Europe", "Latvia", "2020-06-19", 1108., 4., 30., 0., 
  587.424, 2.121, 15.905, 0., 134881., 1324., 71.509, 0.702, 1460., 0.774, 
  "tests performed", 46.3, 1.886202*^6, 31.212, 43.9, 19.754, 14.136, 
  25063.846, 0.7, 350.06, 4.91, 25.6, 51., "", 5.57, 75.29}, 
 {"LVA", "Europe", "Latvia", "2020-06-20", 1110., 2., 30., 0., 588.484, 1.06, 
  15.905, 0., 136567., 1686., 72.403, 0.894, 1502., 0.796, "tests performed", 
  46.3, 1.886202*^6, 31.212, 43.9, 19.754, 14.136, 25063.846, 0.7, 350.06, 
  4.91, 25.6, 51., "", 5.57, 75.29}, {"LVA", "Europe", "Latvia", 
  "2020-06-21", 1111., 1., 30., 0., 589.014, 0.53, 15.905, 0., 137861., 
  1294., 73.089, 0.686, 1487., 0.788, "tests performed", 46.3, 1.886202*^6, 
  31.212, 43.9, 19.754, 14.136, 25063.846, 0.7, 350.06, 4.91, 25.6, 51., "", 
  5.57, 75.29}, {"LVA", "Europe", "Latvia", "2020-06-22", 1111., 0., 30., 0., 
  589.014, 0., 15.905, 0., 139024., 1163., 73.706, 0.617, 1554., 0.824, 
  "tests performed", 46.3, 1.886202*^6, 31.212, 43.9, 19.754, 14.136, 
  25063.846, 0.7, 350.06, 4.91, 25.6, 51., "", 5.57, 75.29}, 
 {"LVA", "Europe", "Latvia", "2020-06-23", 1111., 0., 30., 0., 589.014, 0., 
  15.905, 0., 140437., 1413., 74.455, 0.749, 1514., 0.803, "tests performed", 
  46.3, 1.886202*^6, 31.212, 43.9, 19.754, 14.136, 25063.846, 0.7, 350.06, 
  4.91, 25.6, 51., "", 5.57, 75.29}, {"LVA", "Europe", "Latvia", 
  "2020-06-24", 1111., 0., 30., 0., 589.014, 0., 15.905, 0., 141713., 1276., 
  75.131, 0.676, 1438., 0.762, "tests performed", 46.3, 1.886202*^6, 31.212, 
  43.9, 19.754, 14.136, 25063.846, 0.7, 350.06, 4.91, 25.6, 51., "", 5.57, 
  75.29}, {"LVA", "Europe", "Latvia", "2020-06-25", 1111., 0., 30., 0., 
  589.014, 0., 15.905, 0., 142794., 1081., 75.705, 0.573, 1320., 0.7, 
  "tests performed", 46.3, 1.886202*^6, 31.212, 43.9, 19.754, 14.136, 
  25063.846, 0.7, 350.06, 4.91, 25.6, 51., "", 5.57, 75.29}, 
 {"LVA", "Europe", "Latvia", "2020-06-26", 1111., 0., 30., 0., 589.014, 0., 
  15.905, 0., 145086., 2292., 76.92, 1.215, 1458., 0.773, "tests performed", 
  46.3, 1.886202*^6, 31.212, 43.9, 19.754, 14.136, 25063.846, 0.7, 350.06, 
  4.91, 25.6, 51., "", 5.57, 75.29}, {"LVA", "Europe", "Latvia", 
  "2020-06-27", 1112., 1., 30., 0., 589.544, 0.53, 15.905, 0., 146874., 
  1788., 77.868, 0.948, 1472., 0.78, "tests performed", 46.3, 1.886202*^6, 
  31.212, 43.9, 19.754, 14.136, 25063.846, 0.7, 350.06, 4.91, 25.6, 51., "", 
  5.57, 75.29}, {"LVA", "Europe", "Latvia", "2020-06-28", 1115., 3., 30., 0., 
  591.135, 1.59, 15.905, 0., 147916., 1042., 78.42, 0.552, 1436., 0.761, 
  "tests performed", 46.3, 1.886202*^6, 31.212, 43.9, 19.754, 14.136, 
  25063.846, 0.7, 350.06, 4.91, 25.6, 51., "", 5.57, 75.29}, 
 {"LVA", "Europe", "Latvia", "2020-06-29", 1116., 1., 30., 0., 591.665, 0.53, 
  15.905, 0., 148777., 861., 78.876, 0.456, 1393., 0.739, "tests performed", 
  46.3, 1.886202*^6, 31.212, 43.9, 19.754, 14.136, 25063.846, 0.7, 350.06, 
  4.91, 25.6, 51., "", 5.57, 75.29}, {"LVA", "Europe", "Latvia", 
  "2020-06-30", 1117., 1., 30., 0., 592.195, 0.53, 15.905, 0., 150837., 
  2060., 79.969, 1.092, 1486., 0.788, "tests performed", 46.3, 1.886202*^6, 
  31.212, 43.9, 19.754, 14.136, 25063.846, 0.7, 350.06, 4.91, 25.6, 51., "", 
  5.57, 75.29}, {"LVA", "Europe", "Latvia", "2020-07-01", 1118., 1., 30., 0., 
  592.725, 0.53, 15.905, 0., 152778., 1941., 80.998, 1.029, 1581., 0.838, 
  "tests performed", 46.3, 1.886202*^6, 31.212, 43.9, 19.754, 14.136, 
  25063.846, 0.7, 350.06, 4.91, 25.6, 51., "", 5.57, 75.29}, 
 {"LVA", "Europe", "Latvia", "2020-07-02", 1121., 3., 30., 0., 594.316, 1.59, 
  15.905, 0., 154494., 1716., 81.907, 0.91, 1671., 0.886, "tests performed", 
  46.3, 1.886202*^6, 31.212, 43.9, 19.754, 14.136, 25063.846, 0.7, 350.06, 
  4.91, 25.6, 51., "", 5.57, 75.29}, {"LVA", "Europe", "Latvia", 
  "2020-07-03", 1122., 1., 30., 0., 594.846, 0.53, 15.905, 0., 155599., 
  1105., 82.493, 0.586, 1502., 0.796, "tests performed", 46.3, 1.886202*^6, 
  31.212, 43.9, 19.754, 14.136, 25063.846, 0.7, 350.06, 4.91, 25.6, 51., "", 
  5.57, 75.29}, {"LVA", "Europe", "Latvia", "2020-07-04", 1122., 0., 30., 0., 
  594.846, 0., 15.905, 0., 156784., 1185., 83.122, 0.628, 1416., 0.751, 
  "tests performed", 46.3, 1.886202*^6, 31.212, 43.9, 19.754, 14.136, 
  25063.846, 0.7, 350.06, 4.91, 25.6, 51., "", 5.57, 75.29}, 
 {"LVA", "Europe", "Latvia", "2020-07-05", 1123., 1., 30., 0., 595.376, 0.53, 
  15.905, 0., 157826., 1042., 83.674, 0.552, 1416., 0.751, "tests performed", 
  46.3, 1.886202*^6, 31.212, 43.9, 19.754, 14.136, 25063.846, 0.7, 350.06, 
  4.91, 25.6, 51., "", 5.57, 75.29}, {"LVA", "Europe", "Latvia", 
  "2020-07-06", 1124., 1., 30., 0., 595.906, 0.53, 15.905, 0., 158518., 692., 
  84.041, 0.367, 1392., 0.738, "tests performed", 46.3, 1.886202*^6, 31.212, 
  43.9, 19.754, 14.136, 25063.846, 0.7, 350.06, 4.91, 25.6, 51., "", 5.57, 
  75.29}, {"LVA", "Europe", "Latvia", "2020-07-07", 1127., 3., 30., 0., 
  597.497, 1.59, 15.905, 0., 160281., 1763., 84.976, 0.935, 1349., 0.715, 
  "tests performed", "", 1.886202*^6, 31.212, 43.9, 19.754, 14.136, 
  25063.846, 0.7, 350.06, 4.91, 25.6, 51., "", 5.57, 75.29}, 
 {"LVA", "Europe", "Latvia", "2020-07-08", 1134., 7., 30., 0., 601.208, 
  3.711, 15.905, 0., "", "", "", "", "", "", "", "", 1.886202*^6, 31.212, 
  43.9, 19.754, 14.136, 25063.846, 0.7, 350.06, 4.91, 25.6, 51., "", 5.57, 
  75.29}, {"LBN", "Asia", "Lebanon", "2019-12-31", 0., 0., 0., 0., 0., 0., 
  0., 0., "", "", "", "", "", "", "", "", 6.825442*^6, 594.561, 31.1, 8.514, 
  5.43, 13367.565, "", 266.591, 12.71, 26.9, 40.7, "", 2.9, 78.93}, 
 {"LBN", "Asia", "Lebanon", "2020-01-01", 0., 0., 0., 0., 0., 0., 0., 0., "", 
  "", "", "", "", "", "", 0., 6.825442*^6, 594.561, 31.1, 8.514, 5.43, 
  13367.565, "", 266.591, 12.71, 26.9, 40.7, "", 2.9, 78.93}, 
 {"LBN", "Asia", "Lebanon", "2020-01-02", 0., 0., 0., 0., 0., 0., 0., 0., "", 
  "", "", "", "", "", "", 0., 6.825442*^6, 594.561, 31.1, 8.514, 5.43, 
  13367.565, "", 266.591, 12.71, 26.9, 40.7, "", 2.9, 78.93}, 
 {"LBN", "Asia", "Lebanon", "2020-01-03", 0., 0., 0., 0., 0., 0., 0., 0., "", 
  "", "", "", "", "", "", 0., 6.825442*^6, 594.561, 31.1, 8.514, 5.43, 
  13367.565, "", 266.591, 12.71, 26.9, 40.7, "", 2.9, 78.93}, 
 {"LBN", "Asia", "Lebanon", "2020-01-04", 0., 0., 0., 0., 0., 0., 0., 0., "", 
  "", "", "", "", "", "", 0., 6.825442*^6, 594.561, 31.1, 8.514, 5.43, 
  13367.565, "", 266.591, 12.71, 26.9, 40.7, "", 2.9, 78.93}, 
 {"LBN", "Asia", "Lebanon", "2020-01-05", 0., 0., 0., 0., 0., 0., 0., 0., "", 
  "", "", "", "", "", "", 0., 6.825442*^6, 594.561, 31.1, 8.514, 5.43, 
  13367.565, "", 266.591, 12.71, 26.9, 40.7, "", 2.9, 78.93}, 
 {"LBN", "Asia", "Lebanon", "2020-01-06", 0., 0., 0., 0., 0., 0., 0., 0., "", 
  "", "", "", "", "", "", 0., 6.825442*^6, 594.561, 31.1, 8.514, 5.43, 
  13367.565, "", 266.591, 12.71, 26.9, 40.7, "", 2.9, 78.93}, 
 {"LBN", "Asia", "Lebanon", "2020-01-07", 0., 0., 0., 0., 0., 0., 0., 0., "", 
  "", "", "", "", "", "", 0., 6.825442*^6, 594.561, 31.1, 8.514, 5.43, 
  13367.565, "", 266.591, 12.71, 26.9, 40.7, "", 2.9, 78.93}, 
 {"LBN", "Asia", "Lebanon", "2020-01-08", 0., 0., 0., 0., 0., 0., 0., 0., "", 
  "", "", "", "", "", "", 0., 6.825442*^6, 594.561, 31.1, 8.514, 5.43, 
  13367.565, "", 266.591, 12.71, 26.9, 40.7, "", 2.9, 78.93}, 
 {"LBN", "Asia", "Lebanon", "2020-01-09", 0., 0., 0., 0., 0., 0., 0., 0., "", 
  "", "", "", "", "", "", 0., 6.825442*^6, 594.561, 31.1, 8.514, 5.43, 
  13367.565, "", 266.591, 12.71, 26.9, 40.7, "", 2.9, 78.93}, 
 {"LBN", "Asia", "Lebanon", "2020-01-10", 0., 0., 0., 0., 0., 0., 0., 0., "", 
  "", "", "", "", "", "", 0., 6.825442*^6, 594.561, 31.1, 8.514, 5.43, 
  13367.565, "", 266.591, 12.71, 26.9, 40.7, "", 2.9, 78.93}, 
 {"LBN", "Asia", "Lebanon", "2020-01-11", 0., 0., 0., 0., 0., 0., 0., 0., "", 
  "", "", "", "", "", "", 0., 6.825442*^6, 594.561, 31.1, 8.514, 5.43, 
  13367.565, "", 266.591, 12.71, 26.9, 40.7, "", 2.9, 78.93}, 
 {"LBN", "Asia", "Lebanon", "2020-01-12", 0., 0., 0., 0., 0., 0., 0., 0., "", 
  "", "", "", "", "", "", 0., 6.825442*^6, 594.561, 31.1, 8.514, 5.43, 
  13367.565, "", 266.591, 12.71, 26.9, 40.7, "", 2.9, 78.93}, 
 {"LBN", "Asia", "Lebanon", "2020-01-13", 0., 0., 0., 0., 0., 0., 0., 0., "", 
  "", "", "", "", "", "", 0., 6.825442*^6, 594.561, 31.1, 8.514, 5.43, 
  13367.565, "", 266.591, 12.71, 26.9, 40.7, "", 2.9, 78.93}, 
 {"LBN", "Asia", "Lebanon", "2020-01-14", 0., 0., 0., 0., 0., 0., 0., 0., "", 
  "", "", "", "", "", "", 0., 6.825442*^6, 594.561, 31.1, 8.514, 5.43, 
  13367.565, "", 266.591, 12.71, 26.9, 40.7, "", 2.9, 78.93}, 
 {"LBN", "Asia", "Lebanon", "2020-01-15", 0., 0., 0., 0., 0., 0., 0., 0., "", 
  "", "", "", "", "", "", 0., 6.825442*^6, 594.561, 31.1, 8.514, 5.43, 
  13367.565, "", 266.591, 12.71, 26.9, 40.7, "", 2.9, 78.93}, 
 {"LBN", "Asia", "Lebanon", "2020-01-16", 0., 0., 0., 0., 0., 0., 0., 0., "", 
  "", "", "", "", "", "", 0., 6.825442*^6, 594.561, 31.1, 8.514, 5.43, 
  13367.565, "", 266.591, 12.71, 26.9, 40.7, "", 2.9, 78.93}, 
 {"LBN", "Asia", "Lebanon", "2020-01-17", 0., 0., 0., 0., 0., 0., 0., 0., "", 
  "", "", "", "", "", "", 0., 6.825442*^6, 594.561, 31.1, 8.514, 5.43, 
  13367.565, "", 266.591, 12.71, 26.9, 40.7, "", 2.9, 78.93}, 
 {"LBN", "Asia", "Lebanon", "2020-01-18", 0., 0., 0., 0., 0., 0., 0., 0., "", 
  "", "", "", "", "", "", 0., 6.825442*^6, 594.561, 31.1, 8.514, 5.43, 
  13367.565, "", 266.591, 12.71, 26.9, 40.7, "", 2.9, 78.93}, 
 {"LBN", "Asia", "Lebanon", "2020-01-19", 0., 0., 0., 0., 0., 0., 0., 0., "", 
  "", "", "", "", "", "", 0., 6.825442*^6, 594.561, 31.1, 8.514, 5.43, 
  13367.565, "", 266.591, 12.71, 26.9, 40.7, "", 2.9, 78.93}, 
 {"LBN", "Asia", "Lebanon", "2020-01-20", 0., 0., 0., 0., 0., 0., 0., 0., "", 
  "", "", "", "", "", "", 0., 6.825442*^6, 594.561, 31.1, 8.514, 5.43, 
  13367.565, "", 266.591, 12.71, 26.9, 40.7, "", 2.9, 78.93}, 
 {"LBN", "Asia", "Lebanon", "2020-01-21", 0., 0., 0., 0., 0., 0., 0., 0., "", 
  "", "", "", "", "", "", 0., 6.825442*^6, 594.561, 31.1, 8.514, 5.43, 
  13367.565, "", 266.591, 12.71, 26.9, 40.7, "", 2.9, 78.93}, 
 {"LBN", "Asia", "Lebanon", "2020-01-22", 0., 0., 0., 0., 0., 0., 0., 0., "", 
  "", "", "", "", "", "", 0., 6.825442*^6, 594.561, 31.1, 8.514, 5.43, 
  13367.565, "", 266.591, 12.71, 26.9, 40.7, "", 2.9, 78.93}, 
 {"LBN", "Asia", "Lebanon", "2020-01-23", 0., 0., 0., 0., 0., 0., 0., 0., "", 
  "", "", "", "", "", "", 0., 6.825442*^6, 594.561, 31.1, 8.514, 5.43, 
  13367.565, "", 266.591, 12.71, 26.9, 40.7, "", 2.9, 78.93}, 
 {"LBN", "Asia", "Lebanon", "2020-01-24", 0., 0., 0., 0., 0., 0., 0., 0., "", 
  "", "", "", "", "", "", 0., 6.825442*^6, 594.561, 31.1, 8.514, 5.43, 
  13367.565, "", 266.591, 12.71, 26.9, 40.7, "", 2.9, 78.93}, 
 {"LBN", "Asia", "Lebanon", "2020-01-25", 0., 0., 0., 0., 0., 0., 0., 0., "", 
  "", "", "", "", "", "", 0., 6.825442*^6, 594.561, 31.1, 8.514, 5.43, 
  13367.565, "", 266.591, 12.71, 26.9, 40.7, "", 2.9, 78.93}, 
 {"LBN", "Asia", "Lebanon", "2020-01-26", 0., 0., 0., 0., 0., 0., 0., 0., "", 
  "", "", "", "", "", "", 0., 6.825442*^6, 594.561, 31.1, 8.514, 5.43, 
  13367.565, "", 266.591, 12.71, 26.9, 40.7, "", 2.9, 78.93}, 
 {"LBN", "Asia", "Lebanon", "2020-01-27", 0., 0., 0., 0., 0., 0., 0., 0., "", 
  "", "", "", "", "", "", 0., 6.825442*^6, 594.561, 31.1, 8.514, 5.43, 
  13367.565, "", 266.591, 12.71, 26.9, 40.7, "", 2.9, 78.93}, 
 {"LBN", "Asia", "Lebanon", "2020-01-28", 0., 0., 0., 0., 0., 0., 0., 0., "", 
  "", "", "", "", "", "", 0., 6.825442*^6, 594.561, 31.1, 8.514, 5.43, 
  13367.565, "", 266.591, 12.71, 26.9, 40.7, "", 2.9, 78.93}, 
 {"LBN", "Asia", "Lebanon", "2020-01-29", 0., 0., 0., 0., 0., 0., 0., 0., "", 
  "", "", "", "", "", "", 0., 6.825442*^6, 594.561, 31.1, 8.514, 5.43, 
  13367.565, "", 266.591, 12.71, 26.9, 40.7, "", 2.9, 78.93}, 
 {"LBN", "Asia", "Lebanon", "2020-01-30", 0., 0., 0., 0., 0., 0., 0., 0., "", 
  "", "", "", "", "", "", 0., 6.825442*^6, 594.561, 31.1, 8.514, 5.43, 
  13367.565, "", 266.591, 12.71, 26.9, 40.7, "", 2.9, 78.93}, 
 {"LBN", "Asia", "Lebanon", "2020-01-31", 0., 0., 0., 0., 0., 0., 0., 0., "", 
  "", "", "", "", "", "", 0., 6.825442*^6, 594.561, 31.1, 8.514, 5.43, 
  13367.565, "", 266.591, 12.71, 26.9, 40.7, "", 2.9, 78.93}, 
 {"LBN", "Asia", "Lebanon", "2020-02-01", 0., 0., 0., 0., 0., 0., 0., 0., "", 
  "", "", "", "", "", "", 0., 6.825442*^6, 594.561, 31.1, 8.514, 5.43, 
  13367.565, "", 266.591, 12.71, 26.9, 40.7, "", 2.9, 78.93}, 
 {"LBN", "Asia", "Lebanon", "2020-02-02", 0., 0., 0., 0., 0., 0., 0., 0., "", 
  "", "", "", "", "", "", 0., 6.825442*^6, 594.561, 31.1, 8.514, 5.43, 
  13367.565, "", 266.591, 12.71, 26.9, 40.7, "", 2.9, 78.93}, 
 {"LBN", "Asia", "Lebanon", "2020-02-03", 0., 0., 0., 0., 0., 0., 0., 0., "", 
  "", "", "", "", "", "", 0., 6.825442*^6, 594.561, 31.1, 8.514, 5.43, 
  13367.565, "", 266.591, 12.71, 26.9, 40.7, "", 2.9, 78.93}, 
 {"LBN", "Asia", "Lebanon", "2020-02-04", 0., 0., 0., 0., 0., 0., 0., 0., "", 
  "", "", "", "", "", "", 0., 6.825442*^6, 594.561, 31.1, 8.514, 5.43, 
  13367.565, "", 266.591, 12.71, 26.9, 40.7, "", 2.9, 78.93}, 
 {"LBN", "Asia", "Lebanon", "2020-02-05", 0., 0., 0., 0., 0., 0., 0., 0., "", 
  "", "", "", "", "", "", 0., 6.825442*^6, 594.561, 31.1, 8.514, 5.43, 
  13367.565, "", 266.591, 12.71, 26.9, 40.7, "", 2.9, 78.93}, 
 {"LBN", "Asia", "Lebanon", "2020-02-06", 0., 0., 0., 0., 0., 0., 0., 0., "", 
  "", "", "", "", "", "", 0., 6.825442*^6, 594.561, 31.1, 8.514, 5.43, 
  13367.565, "", 266.591, 12.71, 26.9, 40.7, "", 2.9, 78.93}, 
 {"LBN", "Asia", "Lebanon", "2020-02-07", 0., 0., 0., 0., 0., 0., 0., 0., "", 
  "", "", "", "", "", "", 0., 6.825442*^6, 594.561, 31.1, 8.514, 5.43, 
  13367.565, "", 266.591, 12.71, 26.9, 40.7, "", 2.9, 78.93}, 
 {"LBN", "Asia", "Lebanon", "2020-02-08", 0., 0., 0., 0., 0., 0., 0., 0., "", 
  "", "", "", "", "", "", 2.78, 6.825442*^6, 594.561, 31.1, 8.514, 5.43, 
  13367.565, "", 266.591, 12.71, 26.9, 40.7, "", 2.9, 78.93}, 
 {"LBN", "Asia", "Lebanon", "2020-02-09", 0., 0., 0., 0., 0., 0., 0., 0., "", 
  "", "", "", "", "", "", 2.78, 6.825442*^6, 594.561, 31.1, 8.514, 5.43, 
  13367.565, "", 266.591, 12.71, 26.9, 40.7, "", 2.9, 78.93}, 
 {"LBN", "Asia", "Lebanon", "2020-02-10", 0., 0., 0., 0., 0., 0., 0., 0., "", 
  "", "", "", "", "", "", 2.78, 6.825442*^6, 594.561, 31.1, 8.514, 5.43, 
  13367.565, "", 266.591, 12.71, 26.9, 40.7, "", 2.9, 78.93}, 
 {"LBN", "Asia", "Lebanon", "2020-02-11", 0., 0., 0., 0., 0., 0., 0., 0., "", 
  "", "", "", "", "", "", 2.78, 6.825442*^6, 594.561, 31.1, 8.514, 5.43, 
  13367.565, "", 266.591, 12.71, 26.9, 40.7, "", 2.9, 78.93}, 
 {"LBN", "Asia", "Lebanon", "2020-02-12", 0., 0., 0., 0., 0., 0., 0., 0., "", 
  "", "", "", "", "", "", 2.78, 6.825442*^6, 594.561, 31.1, 8.514, 5.43, 
  13367.565, "", 266.591, 12.71, 26.9, 40.7, "", 2.9, 78.93}, 
 {"LBN", "Asia", "Lebanon", "2020-02-13", 0., 0., 0., 0., 0., 0., 0., 0., "", 
  "", "", "", "", "", "", 2.78, 6.825442*^6, 594.561, 31.1, 8.514, 5.43, 
  13367.565, "", 266.591, 12.71, 26.9, 40.7, "", 2.9, 78.93}, 
 {"LBN", "Asia", "Lebanon", "2020-02-14", 0., 0., 0., 0., 0., 0., 0., 0., "", 
  "", "", "", "", "", "", 2.78, 6.825442*^6, 594.561, 31.1, 8.514, 5.43, 
  13367.565, "", 266.591, 12.71, 26.9, 40.7, "", 2.9, 78.93}, 
 {"LBN", "Asia", "Lebanon", "2020-02-15", 0., 0., 0., 0., 0., 0., 0., 0., "", 
  "", "", "", "", "", "", 2.78, 6.825442*^6, 594.561, 31.1, 8.514, 5.43, 
  13367.565, "", 266.591, 12.71, 26.9, 40.7, "", 2.9, 78.93}, 
 {"LBN", "Asia", "Lebanon", "2020-02-16", 0., 0., 0., 0., 0., 0., 0., 0., "", 
  "", "", "", "", "", "", 2.78, 6.825442*^6, 594.561, 31.1, 8.514, 5.43, 
  13367.565, "", 266.591, 12.71, 26.9, 40.7, "", 2.9, 78.93}, 
 {"LBN", "Asia", "Lebanon", "2020-02-17", 0., 0., 0., 0., 0., 0., 0., 0., "", 
  "", "", "", "", "", "", 2.78, 6.825442*^6, 594.561, 31.1, 8.514, 5.43, 
  13367.565, "", 266.591, 12.71, 26.9, 40.7, "", 2.9, 78.93}, 
 {"LBN", "Asia", "Lebanon", "2020-02-18", 0., 0., 0., 0., 0., 0., 0., 0., "", 
  "", "", "", "", "", "", 2.78, 6.825442*^6, 594.561, 31.1, 8.514, 5.43, 
  13367.565, "", 266.591, 12.71, 26.9, 40.7, "", 2.9, 78.93}, 
 {"LBN", "Asia", "Lebanon", "2020-02-19", 0., 0., 0., 0., 0., 0., 0., 0., "", 
  "", "", "", "", "", "", 2.78, 6.825442*^6, 594.561, 31.1, 8.514, 5.43, 
  13367.565, "", 266.591, 12.71, 26.9, 40.7, "", 2.9, 78.93}, 
 {"LBN", "Asia", "Lebanon", "2020-02-20", 0., 0., 0., 0., 0., 0., 0., 0., "", 
  "", "", "", "", "", "", 2.78, 6.825442*^6, 594.561, 31.1, 8.514, 5.43, 
  13367.565, "", 266.591, 12.71, 26.9, 40.7, "", 2.9, 78.93}, 
 {"LBN", "Asia", "Lebanon", "2020-02-21", 0., 0., 0., 0., 0., 0., 0., 0., "", 
  "", "", "", "", "", "", 8.33, 6.825442*^6, 594.561, 31.1, 8.514, 5.43, 
  13367.565, "", 266.591, 12.71, 26.9, 40.7, "", 2.9, 78.93}, 
 {"LBN", "Asia", "Lebanon", "2020-02-22", 1., 1., 0., 0., 0.147, 0.147, 0., 
  0., "", "", "", "", "", "", "", 8.33, 6.825442*^6, 594.561, 31.1, 8.514, 
  5.43, 13367.565, "", 266.591, 12.71, 26.9, 40.7, "", 2.9, 78.93}, 
 {"LBN", "Asia", "Lebanon", "2020-02-23", 1., 0., 0., 0., 0.147, 0., 0., 0., 
  "", "", "", "", "", "", "", 8.33, 6.825442*^6, 594.561, 31.1, 8.514, 5.43, 
  13367.565, "", 266.591, 12.71, 26.9, 40.7, "", 2.9, 78.93}, 
 {"LBN", "Asia", "Lebanon", "2020-02-24", 1., 0., 0., 0., 0.147, 0., 0., 0., 
  "", "", "", "", "", "", "", 8.33, 6.825442*^6, 594.561, 31.1, 8.514, 5.43, 
  13367.565, "", 266.591, 12.71, 26.9, 40.7, "", 2.9, 78.93}, 
 {"LBN", "Asia", "Lebanon", "2020-02-25", 1., 0., 0., 0., 0.147, 0., 0., 0., 
  "", "", "", "", "", "", "", 8.33, 6.825442*^6, 594.561, 31.1, 8.514, 5.43, 
  13367.565, "", 266.591, 12.71, 26.9, 40.7, "", 2.9, 78.93}, 
 {"LBN", "Asia", "Lebanon", "2020-02-26", 1., 0., 0., 0., 0.147, 0., 0., 0., 
  "", "", "", "", "", "", "", 8.33, 6.825442*^6, 594.561, 31.1, 8.514, 5.43, 
  13367.565, "", 266.591, 12.71, 26.9, 40.7, "", 2.9, 78.93}, 
 {"LBN", "Asia", "Lebanon", "2020-02-27", 2., 1., 0., 0., 0.293, 0.147, 0., 
  0., "", "", "", "", "", "", "", 8.33, 6.825442*^6, 594.561, 31.1, 8.514, 
  5.43, 13367.565, "", 266.591, 12.71, 26.9, 40.7, "", 2.9, 78.93}, 
 {"LBN", "Asia", "Lebanon", "2020-02-28", 3., 1., 0., 0., 0.44, 0.147, 0., 
  0., "", "", "", "", "", "", "", 13.89, 6.825442*^6, 594.561, 31.1, 8.514, 
  5.43, 13367.565, "", 266.591, 12.71, 26.9, 40.7, "", 2.9, 78.93}, 
 {"LBN", "Asia", "Lebanon", "2020-02-29", 3., 0., 0., 0., 0.44, 0., 0., 0., 
  "", "", "", "", "", "", "", 25., 6.825442*^6, 594.561, 31.1, 8.514, 5.43, 
  13367.565, "", 266.591, 12.71, 26.9, 40.7, "", 2.9, 78.93}, 
 {"LBN", "Asia", "Lebanon", "2020-03-01", 4., 1., 0., 0., 0.586, 0.147, 0., 
  0., "", "", "", "", "", "", "", 25., 6.825442*^6, 594.561, 31.1, 8.514, 
  5.43, 13367.565, "", 266.591, 12.71, 26.9, 40.7, "", 2.9, 78.93}, 
 {"LBN", "Asia", "Lebanon", "2020-03-02", 10., 6., 0., 0., 1.465, 0.879, 0., 
  0., "", "", "", "", "", "", "", 25., 6.825442*^6, 594.561, 31.1, 8.514, 
  5.43, 13367.565, "", 266.591, 12.71, 26.9, 40.7, "", 2.9, 78.93}, 
 {"LBN", "Asia", "Lebanon", "2020-03-03", 13., 3., 0., 0., 1.905, 0.44, 0., 
  0., "", "", "", "", "", "", "", 25., 6.825442*^6, 594.561, 31.1, 8.514, 
  5.43, 13367.565, "", 266.591, 12.71, 26.9, 40.7, "", 2.9, 78.93}, 
 {"LBN", "Asia", "Lebanon", "2020-03-06", 16., 3., 0., 0., 2.344, 0.44, 0., 
  0., "", "", "", "", "", "", "", 37.96, 6.825442*^6, 594.561, 31.1, 8.514, 
  5.43, 13367.565, "", 266.591, 12.71, 26.9, 40.7, "", 2.9, 78.93}, 
 {"LBN", "Asia", "Lebanon", "2020-03-07", 22., 6., 0., 0., 3.223, 0.879, 0., 
  0., "", "", "", "", "", "", "", 37.96, 6.825442*^6, 594.561, 31.1, 8.514, 
  5.43, 13367.565, "", 266.591, 12.71, 26.9, 40.7, "", 2.9, 78.93}, 
 {"LBN", "Asia", "Lebanon", "2020-03-09", 32., 10., 0., 0., 4.688, 1.465, 0., 
  0., "", "", "", "", "", "", "", 37.96, 6.825442*^6, 594.561, 31.1, 8.514, 
  5.43, 13367.565, "", 266.591, 12.71, 26.9, 40.7, "", 2.9, 78.93}, 
 {"LBN", "Asia", "Lebanon", "2020-03-10", 41., 9., 0., 0., 6.007, 1.319, 0., 
  0., "", "", "", "", "", "", "", 37.96, 6.825442*^6, 594.561, 31.1, 8.514, 
  5.43, 13367.565, "", 266.591, 12.71, 26.9, 40.7, "", 2.9, 78.93}, 
 {"LBN", "Asia", "Lebanon", "2020-03-11", 41., 0., 1., 1., 6.007, 0., 0.147, 
  0.147, "", "", "", "", "", "", "", 37.96, 6.825442*^6, 594.561, 31.1, 
  8.514, 5.43, 13367.565, "", 266.591, 12.71, 26.9, 40.7, "", 2.9, 78.93}, 
 {"LBN", "Asia", "Lebanon", "2020-03-12", 61., 20., 2., 1., 8.937, 2.93, 
  0.293, 0.147, "", "", "", "", "", "", "", 37.96, 6.825442*^6, 594.561, 
  31.1, 8.514, 5.43, 13367.565, "", 266.591, 12.71, 26.9, 40.7, "", 2.9, 
  78.93}, {"LBN", "Asia", "Lebanon", "2020-03-13", 66., 5., 2., 0., 9.67, 
  0.733, 0.293, 0., "", "", "", "", "", "", "", 37.96, 6.825442*^6, 594.561, 
  31.1, 8.514, 5.43, 13367.565, "", 266.591, 12.71, 26.9, 40.7, "", 2.9, 
  78.93}, {"LBN", "Asia", "Lebanon", "2020-03-15", 93., 27., 3., 1., 13.625, 
  3.956, 0.44, 0.147, "", "", "", "", "", "", "", 37.96, 6.825442*^6, 
  594.561, 31.1, 8.514, 5.43, 13367.565, "", 266.591, 12.71, 26.9, 40.7, "", 
  2.9, 78.93}, {"LBN", "Asia", "Lebanon", "2020-03-16", 99., 6., 3., 0., 
  14.505, 0.879, 0.44, 0., "", "", "", "", "", "", "", 52.78, 6.825442*^6, 
  594.561, 31.1, 8.514, 5.43, 13367.565, "", 266.591, 12.71, 26.9, 40.7, "", 
  2.9, 78.93}, {"LBN", "Asia", "Lebanon", "2020-03-17", 120., 21., 3., 0., 
  17.581, 3.077, 0.44, 0., "", "", "", "", "", "", "", 52.78, 6.825442*^6, 
  594.561, 31.1, 8.514, 5.43, 13367.565, "", 266.591, 12.71, 26.9, 40.7, "", 
  2.9, 78.93}, {"LBN", "Asia", "Lebanon", "2020-03-18", 120., 0., 3., 0., 
  17.581, 0., 0.44, 0., "", "", "", "", "", "", "", 85.19, 6.825442*^6, 
  594.561, 31.1, 8.514, 5.43, 13367.565, "", 266.591, 12.71, 26.9, 40.7, "", 
  2.9, 78.93}, {"LBN", "Asia", "Lebanon", "2020-03-19", 133., 13., 4., 1., 
  19.486, 1.905, 0.586, 0.147, "", "", "", "", "", "", "", 85.19, 
  6.825442*^6, 594.561, 31.1, 8.514, 5.43, 13367.565, "", 266.591, 12.71, 
  26.9, 40.7, "", 2.9, 78.93}, {"LBN", "Asia", "Lebanon", "2020-03-20", 149., 
  16., 4., 0., 21.83, 2.344, 0.586, 0., "", "", "", "", "", "", "", 85.19, 
  6.825442*^6, 594.561, 31.1, 8.514, 5.43, 13367.565, "", 266.591, 12.71, 
  26.9, 40.7, "", 2.9, 78.93}, {"LBN", "Asia", "Lebanon", "2020-03-21", 163., 
  14., 4., 0., 23.881, 2.051, 0.586, 0., "", "", "", "", "", "", "", 85.19, 
  6.825442*^6, 594.561, 31.1, 8.514, 5.43, 13367.565, "", 266.591, 12.71, 
  26.9, 40.7, "", 2.9, 78.93}, {"LBN", "Asia", "Lebanon", "2020-03-22", 230., 
  67., 4., 0., 33.697, 9.816, 0.586, 0., "", "", "", "", "", "", "", 85.19, 
  6.825442*^6, 594.561, 31.1, 8.514, 5.43, 13367.565, "", 266.591, 12.71, 
  26.9, 40.7, "", 2.9, 78.93}, {"LBN", "Asia", "Lebanon", "2020-03-23", 248., 
  18., 4., 0., 36.335, 2.637, 0.586, 0., "", "", "", "", "", "", "", 85.19, 
  6.825442*^6, 594.561, 31.1, 8.514, 5.43, 13367.565, "", 266.591, 12.71, 
  26.9, 40.7, "", 2.9, 78.93}, {"LBN", "Asia", "Lebanon", "2020-03-24", 267., 
  19., 4., 0., 39.118, 2.784, 0.586, 0., "", "", "", "", "", "", "", 85.19, 
  6.825442*^6, 594.561, 31.1, 8.514, 5.43, 13367.565, "", 266.591, 12.71, 
  26.9, 40.7, "", 2.9, 78.93}, {"LBN", "Asia", "Lebanon", "2020-03-25", 304., 
  37., 4., 0., 44.539, 5.421, 0.586, 0., "", "", "", "", "", "", "", 85.19, 
  6.825442*^6, 594.561, 31.1, 8.514, 5.43, 13367.565, "", 266.591, 12.71, 
  26.9, 40.7, "", 2.9, 78.93}, {"LBN", "Asia", "Lebanon", "2020-03-26", 333., 
  29., 4., 0., 48.788, 4.249, 0.586, 0., "", "", "", "", "", "", "", 85.19, 
  6.825442*^6, 594.561, 31.1, 8.514, 5.43, 13367.565, "", 266.591, 12.71, 
  26.9, 40.7, "", 2.9, 78.93}, {"LBN", "Asia", "Lebanon", "2020-03-27", 368., 
  35., 6., 2., 53.916, 5.128, 0.879, 0.293, "", "", "", "", "", "", "", 
  85.19, 6.825442*^6, 594.561, 31.1, 8.514, 5.43, 13367.565, "", 266.591, 
  12.71, 26.9, 40.7, "", 2.9, 78.93}, {"LBN", "Asia", "Lebanon", 
  "2020-03-28", 391., 23., 7., 1., 57.286, 3.37, 1.026, 0.147, "", "", "", 
  "", "", "", "", 85.19, 6.825442*^6, 594.561, 31.1, 8.514, 5.43, 13367.565, 
  "", 266.591, 12.71, 26.9, 40.7, "", 2.9, 78.93}, 
 {"LBN", "Asia", "Lebanon", "2020-03-29", 412., 21., 8., 1., 60.362, 3.077, 
  1.172, 0.147, "", "", "", "", "", "", "", 85.19, 6.825442*^6, 594.561, 
  31.1, 8.514, 5.43, 13367.565, "", 266.591, 12.71, 26.9, 40.7, "", 2.9, 
  78.93}, {"LBN", "Asia", "Lebanon", "2020-03-30", 438., 26., 10., 2., 
  64.172, 3.809, 1.465, 0.293, "", "", "", "", "", "", "", 85.19, 
  6.825442*^6, 594.561, 31.1, 8.514, 5.43, 13367.565, "", 266.591, 12.71, 
  26.9, 40.7, "", 2.9, 78.93}, {"LBN", "Asia", "Lebanon", "2020-03-31", 446., 
  8., 11., 1., 65.344, 1.172, 1.612, 0.147, "", "", "", "", "", "", "", 
  85.19, 6.825442*^6, 594.561, 31.1, 8.514, 5.43, 13367.565, "", 266.591, 
  12.71, 26.9, 40.7, "", 2.9, 78.93}, {"LBN", "Asia", "Lebanon", 
  "2020-04-01", 463., 17., 12., 1., 67.834, 2.491, 1.758, 0.147, "", "", "", 
  "", "", "", "", 85.19, 6.825442*^6, 594.561, 31.1, 8.514, 5.43, 13367.565, 
  "", 266.591, 12.71, 26.9, 40.7, "", 2.9, 78.93}, 
 {"LBN", "Asia", "Lebanon", "2020-04-02", 479., 16., 12., 0., 70.179, 2.344, 
  1.758, 0., "", "", "", "", "", "", "", 85.19, 6.825442*^6, 594.561, 31.1, 
  8.514, 5.43, 13367.565, "", 266.591, 12.71, 26.9, 40.7, "", 2.9, 78.93}, 
 {"LBN", "Asia", "Lebanon", "2020-04-03", 494., 15., 16., 4., 72.376, 2.198, 
  2.344, 0.586, "", "", "", "", "", "", "", 85.19, 6.825442*^6, 594.561, 
  31.1, 8.514, 5.43, 13367.565, "", 266.591, 12.71, 26.9, 40.7, "", 2.9, 
  78.93}, {"LBN", "Asia", "Lebanon", "2020-04-04", 494., 0., 16., 0., 72.376, 
  0., 2.344, 0., "", "", "", "", "", "", "", 85.19, 6.825442*^6, 594.561, 
  31.1, 8.514, 5.43, 13367.565, "", 266.591, 12.71, 26.9, 40.7, "", 2.9, 
  78.93}, {"LBN", "Asia", "Lebanon", "2020-04-05", 520., 26., 17., 1., 
  76.186, 3.809, 2.491, 0.147, "", "", "", "", "", "", "", 85.19, 
  6.825442*^6, 594.561, 31.1, 8.514, 5.43, 13367.565, "", 266.591, 12.71, 
  26.9, 40.7, "", 2.9, 78.93}, {"LBN", "Asia", "Lebanon", "2020-04-06", 527., 
  7., 18., 1., 77.211, 1.026, 2.637, 0.147, "", "", "", "", "", "", "", 
  85.19, 6.825442*^6, 594.561, 31.1, 8.514, 5.43, 13367.565, "", 266.591, 
  12.71, 26.9, 40.7, "", 2.9, 78.93}, {"LBN", "Asia", "Lebanon", 
  "2020-04-07", 541., 14., 19., 1., 79.262, 2.051, 2.784, 0.147, "", "", "", 
  "", "", "", "", 85.19, 6.825442*^6, 594.561, 31.1, 8.514, 5.43, 13367.565, 
  "", 266.591, 12.71, 26.9, 40.7, "", 2.9, 78.93}, 
 {"LBN", "Asia", "Lebanon", "2020-04-08", 548., 7., 19., 0., 80.288, 1.026, 
  2.784, 0., "", "", "", "", "", "", "", 85.19, 6.825442*^6, 594.561, 31.1, 
  8.514, 5.43, 13367.565, "", 266.591, 12.71, 26.9, 40.7, "", 2.9, 78.93}, 
 {"LBN", "Asia", "Lebanon", "2020-04-09", 575., 27., 19., 0., 84.244, 3.956, 
  2.784, 0., "", "", "", "", "", "", "", 85.19, 6.825442*^6, 594.561, 31.1, 
  8.514, 5.43, 13367.565, "", 266.591, 12.71, 26.9, 40.7, "", 2.9, 78.93}, 
 {"LBN", "Asia", "Lebanon", "2020-04-10", 582., 7., 19., 0., 85.269, 1.026, 
  2.784, 0., "", "", "", "", "", "", "", 85.19, 6.825442*^6, 594.561, 31.1, 
  8.514, 5.43, 13367.565, "", 266.591, 12.71, 26.9, 40.7, "", 2.9, 78.93}, 
 {"LBN", "Asia", "Lebanon", "2020-04-11", 609., 27., 20., 1., 89.225, 3.956, 
  2.93, 0.147, "", "", "", "", "", "", "", 85.19, 6.825442*^6, 594.561, 31.1, 
  8.514, 5.43, 13367.565, "", 266.591, 12.71, 26.9, 40.7, "", 2.9, 78.93}, 
 {"LBN", "Asia", "Lebanon", "2020-04-12", 619., 10., 20., 0., 90.69, 1.465, 
  2.93, 0., "", "", "", "", "", "", "", 85.19, 6.825442*^6, 594.561, 31.1, 
  8.514, 5.43, 13367.565, "", 266.591, 12.71, 26.9, 40.7, "", 2.9, 78.93}, 
 {"LBN", "Asia", "Lebanon", "2020-04-13", 630., 11., 20., 0., 92.302, 1.612, 
  2.93, 0., "", "", "", "", "", "", "", 85.19, 6.825442*^6, 594.561, 31.1, 
  8.514, 5.43, 13367.565, "", 266.591, 12.71, 26.9, 40.7, "", 2.9, 78.93}, 
 {"LBN", "Asia", "Lebanon", "2020-04-14", 632., 2., 20., 0., 92.595, 0.293, 
  2.93, 0., "", "", "", "", "", "", "", 85.19, 6.825442*^6, 594.561, 31.1, 
  8.514, 5.43, 13367.565, "", 266.591, 12.71, 26.9, 40.7, "", 2.9, 78.93}, 
 {"LBN", "Asia", "Lebanon", "2020-04-15", 641., 9., 21., 1., 93.913, 1.319, 
  3.077, 0.147, "", "", "", "", "", "", "", 85.19, 6.825442*^6, 594.561, 
  31.1, 8.514, 5.43, 13367.565, "", 266.591, 12.71, 26.9, 40.7, "", 2.9, 
  78.93}, {"LBN", "Asia", "Lebanon", "2020-04-16", 658., 17., 21., 0., 
  96.404, 2.491, 3.077, 0., "", "", "", "", "", "", "", 85.19, 6.825442*^6, 
  594.561, 31.1, 8.514, 5.43, 13367.565, "", 266.591, 12.71, 26.9, 40.7, "", 
  2.9, 78.93}, {"LBN", "Asia", "Lebanon", "2020-04-17", 663., 5., 21., 0., 
  97.137, 0.733, 3.077, 0., "", "", "", "", "", "", "", 85.19, 6.825442*^6, 
  594.561, 31.1, 8.514, 5.43, 13367.565, "", 266.591, 12.71, 26.9, 40.7, "", 
  2.9, 78.93}, {"LBN", "Asia", "Lebanon", "2020-04-18", 668., 5., 21., 0., 
  97.869, 0.733, 3.077, 0., "", "", "", "", "", "", "", 85.19, 6.825442*^6, 
  594.561, 31.1, 8.514, 5.43, 13367.565, "", 266.591, 12.71, 26.9, 40.7, "", 
  2.9, 78.93}, {"LBN", "Asia", "Lebanon", "2020-04-19", 672., 4., 21., 0., 
  98.455, 0.586, 3.077, 0., "", "", "", "", "", "", "", 85.19, 6.825442*^6, 
  594.561, 31.1, 8.514, 5.43, 13367.565, "", 266.591, 12.71, 26.9, 40.7, "", 
  2.9, 78.93}, {"LBN", "Asia", "Lebanon", "2020-04-20", 673., 1., 21., 0., 
  98.602, 0.147, 3.077, 0., "", "", "", "", "", "", "", 85.19, 6.825442*^6, 
  594.561, 31.1, 8.514, 5.43, 13367.565, "", 266.591, 12.71, 26.9, 40.7, "", 
  2.9, 78.93}, {"LBN", "Asia", "Lebanon", "2020-04-21", 677., 4., 21., 0., 
  99.188, 0.586, 3.077, 0., "", "", "", "", "", "", "", 85.19, 6.825442*^6, 
  594.561, 31.1, 8.514, 5.43, 13367.565, "", 266.591, 12.71, 26.9, 40.7, "", 
  2.9, 78.93}, {"LBN", "Asia", "Lebanon", "2020-04-22", 677., 0., 21., 0., 
  99.188, 0., 3.077, 0., "", "", "", "", "", "", "", 85.19, 6.825442*^6, 
  594.561, 31.1, 8.514, 5.43, 13367.565, "", 266.591, 12.71, 26.9, 40.7, "", 
  2.9, 78.93}, {"LBN", "Asia", "Lebanon", "2020-04-23", 682., 5., 22., 1., 
  99.92, 0.733, 3.223, 0.147, "", "", "", "", "", "", "", 85.19, 6.825442*^6, 
  594.561, 31.1, 8.514, 5.43, 13367.565, "", 266.591, 12.71, 26.9, 40.7, "", 
  2.9, 78.93}, {"LBN", "Asia", "Lebanon", "2020-04-24", 688., 6., 22., 0., 
  100.799, 0.879, 3.223, 0., "", "", "", "", "", "", "", 85.19, 6.825442*^6, 
  594.561, 31.1, 8.514, 5.43, 13367.565, "", 266.591, 12.71, 26.9, 40.7, "", 
  2.9, 78.93}, {"LBN", "Asia", "Lebanon", "2020-04-25", 696., 8., 22., 0., 
  101.971, 1.172, 3.223, 0., "", "", "", "", "", "", "", 85.19, 6.825442*^6, 
  594.561, 31.1, 8.514, 5.43, 13367.565, "", 266.591, 12.71, 26.9, 40.7, "", 
  2.9, 78.93}, {"LBN", "Asia", "Lebanon", "2020-04-26", 704., 8., 24., 2., 
  103.144, 1.172, 3.516, 0.293, "", "", "", "", "", "", "", 85.19, 
  6.825442*^6, 594.561, 31.1, 8.514, 5.43, 13367.565, "", 266.591, 12.71, 
  26.9, 40.7, "", 2.9, 78.93}, {"LBN", "Asia", "Lebanon", "2020-04-27", 707., 
  3., 24., 0., 103.583, 0.44, 3.516, 0., "", "", "", "", "", "", "", 81.48, 
  6.825442*^6, 594.561, 31.1, 8.514, 5.43, 13367.565, "", 266.591, 12.71, 
  26.9, 40.7, "", 2.9, 78.93}, {"LBN", "Asia", "Lebanon", "2020-04-28", 710., 
  3., 24., 0., 104.023, 0.44, 3.516, 0., "", "", "", "", "", "", "", 81.48, 
  6.825442*^6, 594.561, 31.1, 8.514, 5.43, 13367.565, "", 266.591, 12.71, 
  26.9, 40.7, "", 2.9, 78.93}, {"LBN", "Asia", "Lebanon", "2020-04-29", 717., 
  7., 24., 0., 105.048, 1.026, 3.516, 0., "", "", "", "", "", "", "", 81.48, 
  6.825442*^6, 594.561, 31.1, 8.514, 5.43, 13367.565, "", 266.591, 12.71, 
  26.9, 40.7, "", 2.9, 78.93}, {"LBN", "Asia", "Lebanon", "2020-04-30", 721., 
  4., 24., 0., 105.634, 0.586, 3.516, 0., "", "", "", "", "", "", "", 81.48, 
  6.825442*^6, 594.561, 31.1, 8.514, 5.43, 13367.565, "", 266.591, 12.71, 
  26.9, 40.7, "", 2.9, 78.93}, {"LBN", "Asia", "Lebanon", "2020-05-01", 725., 
  4., 24., 0., 106.22, 0.586, 3.516, 0., "", "", "", "", "", "", "", 81.48, 
  6.825442*^6, 594.561, 31.1, 8.514, 5.43, 13367.565, "", 266.591, 12.71, 
  26.9, 40.7, "", 2.9, 78.93}, {"LBN", "Asia", "Lebanon", "2020-05-02", 729., 
  4., 24., 0., 106.806, 0.586, 3.516, 0., "", "", "", "", "", "", "", 81.48, 
  6.825442*^6, 594.561, 31.1, 8.514, 5.43, 13367.565, "", 266.591, 12.71, 
  26.9, 40.7, "", 2.9, 78.93}, {"LBN", "Asia", "Lebanon", "2020-05-03", 733., 
  4., 25., 1., 107.392, 0.586, 3.663, 0.147, "", "", "", "", "", "", "", 
  77.78, 6.825442*^6, 594.561, 31.1, 8.514, 5.43, 13367.565, "", 266.591, 
  12.71, 26.9, 40.7, "", 2.9, 78.93}, {"LBN", "Asia", "Lebanon", 
  "2020-05-04", 737., 4., 25., 0., 107.978, 0.586, 3.663, 0., "", "", "", "", 
  "", "", "", 77.78, 6.825442*^6, 594.561, 31.1, 8.514, 5.43, 13367.565, "", 
  266.591, 12.71, 26.9, 40.7, "", 2.9, 78.93}, 
 {"LBN", "Asia", "Lebanon", "2020-05-05", 740., 3., 25., 0., 108.418, 0.44, 
  3.663, 0., "", "", "", "", "", "", "", 77.78, 6.825442*^6, 594.561, 31.1, 
  8.514, 5.43, 13367.565, "", 266.591, 12.71, 26.9, 40.7, "", 2.9, 78.93}, 
 {"LBN", "Asia", "Lebanon", "2020-05-06", 741., 1., 25., 0., 108.564, 0.147, 
  3.663, 0., "", "", "", "", "", "", "", 77.78, 6.825442*^6, 594.561, 31.1, 
  8.514, 5.43, 13367.565, "", 266.591, 12.71, 26.9, 40.7, "", 2.9, 78.93}, 
 {"LBN", "Asia", "Lebanon", "2020-05-07", 750., 9., 25., 0., 109.883, 1.319, 
  3.663, 0., "", "", "", "", "", "", "", 77.78, 6.825442*^6, 594.561, 31.1, 
  8.514, 5.43, 13367.565, "", 266.591, 12.71, 26.9, 40.7, "", 2.9, 78.93}, 
 {"LBN", "Asia", "Lebanon", "2020-05-08", 784., 34., 25., 0., 114.864, 4.981, 
  3.663, 0., "", "", "", "", "", "", "", 77.78, 6.825442*^6, 594.561, 31.1, 
  8.514, 5.43, 13367.565, "", 266.591, 12.71, 26.9, 40.7, "", 2.9, 78.93}, 
 {"LBN", "Asia", "Lebanon", "2020-05-09", 796., 12., 26., 1., 116.622, 1.758, 
  3.809, 0.147, "", "", "", "", "", "", "", 77.78, 6.825442*^6, 594.561, 
  31.1, 8.514, 5.43, 13367.565, "", 266.591, 12.71, 26.9, 40.7, "", 2.9, 
  78.93}, {"LBN", "Asia", "Lebanon", "2020-05-10", 809., 13., 26., 0., 
  118.527, 1.905, 3.809, 0., "", "", "", "", "", "", "", 77.78, 6.825442*^6, 
  594.561, 31.1, 8.514, 5.43, 13367.565, "", 266.591, 12.71, 26.9, 40.7, "", 
  2.9, 78.93}, {"LBN", "Asia", "Lebanon", "2020-05-11", 845., 36., 26., 0., 
  123.802, 5.274, 3.809, 0., "", "", "", "", "", "", "", 77.78, 6.825442*^6, 
  594.561, 31.1, 8.514, 5.43, 13367.565, "", 266.591, 12.71, 26.9, 40.7, "", 
  2.9, 78.93}, {"LBN", "Asia", "Lebanon", "2020-05-12", 859., 14., 26., 0., 
  125.853, 2.051, 3.809, 0., "", "", "", "", "", "", "", 77.78, 6.825442*^6, 
  594.561, 31.1, 8.514, 5.43, 13367.565, "", 266.591, 12.71, 26.9, 40.7, "", 
  2.9, 78.93}, {"LBN", "Asia", "Lebanon", "2020-05-13", 870., 11., 26., 0., 
  127.464, 1.612, 3.809, 0., "", "", "", "", "", "", "", 85.19, 6.825442*^6, 
  594.561, 31.1, 8.514, 5.43, 13367.565, "", 266.591, 12.71, 26.9, 40.7, "", 
  2.9, 78.93}, {"LBN", "Asia", "Lebanon", "2020-05-14", 878., 8., 26., 0., 
  128.636, 1.172, 3.809, 0., "", "", "", "", "", "", "", 85.19, 6.825442*^6, 
  594.561, 31.1, 8.514, 5.43, 13367.565, "", 266.591, 12.71, 26.9, 40.7, "", 
  2.9, 78.93}, {"LBN", "Asia", "Lebanon", "2020-05-15", 886., 8., 26., 0., 
  129.808, 1.172, 3.809, 0., "", "", "", "", "", "", "", 85.19, 6.825442*^6, 
  594.561, 31.1, 8.514, 5.43, 13367.565, "", 266.591, 12.71, 26.9, 40.7, "", 
  2.9, 78.93}, {"LBN", "Asia", "Lebanon", "2020-05-16", 891., 5., 26., 0., 
  130.541, 0.733, 3.809, 0., "", "", "", "", "", "", "", 85.19, 6.825442*^6, 
  594.561, 31.1, 8.514, 5.43, 13367.565, "", 266.591, 12.71, 26.9, 40.7, "", 
  2.9, 78.93}, {"LBN", "Asia", "Lebanon", "2020-05-17", 902., 11., 26., 0., 
  132.153, 1.612, 3.809, 0., "", "", "", "", "", "", "", 85.19, 6.825442*^6, 
  594.561, 31.1, 8.514, 5.43, 13367.565, "", 266.591, 12.71, 26.9, 40.7, "", 
  2.9, 78.93}, {"LBN", "Asia", "Lebanon", "2020-05-18", 911., 9., 26., 0., 
  133.471, 1.319, 3.809, 0., "", "", "", "", "", "", "", 77.78, 6.825442*^6, 
  594.561, 31.1, 8.514, 5.43, 13367.565, "", 266.591, 12.71, 26.9, 40.7, "", 
  2.9, 78.93}, {"LBN", "Asia", "Lebanon", "2020-05-19", 931., 20., 26., 0., 
  136.401, 2.93, 3.809, 0., "", "", "", "", "", "", "", 77.78, 6.825442*^6, 
  594.561, 31.1, 8.514, 5.43, 13367.565, "", 266.591, 12.71, 26.9, 40.7, "", 
  2.9, 78.93}, {"LBN", "Asia", "Lebanon", "2020-05-20", 954., 23., 26., 0., 
  139.771, 3.37, 3.809, 0., "", "", "", "", "", "", "", 77.78, 6.825442*^6, 
  594.561, 31.1, 8.514, 5.43, 13367.565, "", 266.591, 12.71, 26.9, 40.7, "", 
  2.9, 78.93}, {"LBN", "Asia", "Lebanon", "2020-05-21", 961., 7., 26., 0., 
  140.797, 1.026, 3.809, 0., "", "", "", "", "", "", "", 77.78, 6.825442*^6, 
  594.561, 31.1, 8.514, 5.43, 13367.565, "", 266.591, 12.71, 26.9, 40.7, "", 
  2.9, 78.93}, {"LBN", "Asia", "Lebanon", "2020-05-22", 1024., 63., 26., 0., 
  150.027, 9.23, 3.809, 0., "", "", "", "", "", "", "", 77.78, 6.825442*^6, 
  594.561, 31.1, 8.514, 5.43, 13367.565, "", 266.591, 12.71, 26.9, 40.7, "", 
  2.9, 78.93}, {"LBN", "Asia", "Lebanon", "2020-05-23", 1086., 62., 26., 0., 
  159.111, 9.084, 3.809, 0., "", "", "", "", "", "", "", 77.78, 6.825442*^6, 
  594.561, 31.1, 8.514, 5.43, 13367.565, "", 266.591, 12.71, 26.9, 40.7, "", 
  2.9, 78.93}, {"LBN", "Asia", "Lebanon", "2020-05-24", 1097., 11., 26., 0., 
  160.722, 1.612, 3.809, 0., "", "", "", "", "", "", "", 77.78, 6.825442*^6, 
  594.561, 31.1, 8.514, 5.43, 13367.565, "", 266.591, 12.71, 26.9, 40.7, "", 
  2.9, 78.93}, {"LBN", "Asia", "Lebanon", "2020-05-25", 1114., 17., 26., 0., 
  163.213, 2.491, 3.809, 0., "", "", "", "", "", "", "", 77.78, 6.825442*^6, 
  594.561, 31.1, 8.514, 5.43, 13367.565, "", 266.591, 12.71, 26.9, 40.7, "", 
  2.9, 78.93}, {"LBN", "Asia", "Lebanon", "2020-05-26", 1119., 5., 26., 0., 
  163.945, 0.733, 3.809, 0., "", "", "", "", "", "", "", 77.78, 6.825442*^6, 
  594.561, 31.1, 8.514, 5.43, 13367.565, "", 266.591, 12.71, 26.9, 40.7, "", 
  2.9, 78.93}, {"LBN", "Asia", "Lebanon", "2020-05-27", 1140., 21., 26., 0., 
  167.022, 3.077, 3.809, 0., "", "", "", "", "", "", "", 77.78, 6.825442*^6, 
  594.561, 31.1, 8.514, 5.43, 13367.565, "", 266.591, 12.71, 26.9, 40.7, "", 
  2.9, 78.93}, {"LBN", "Asia", "Lebanon", "2020-05-28", 1161., 21., 26., 0., 
  170.099, 3.077, 3.809, 0., "", "", "", "", "", "", "", 77.78, 6.825442*^6, 
  594.561, 31.1, 8.514, 5.43, 13367.565, "", 266.591, 12.71, 26.9, 40.7, "", 
  2.9, 78.93}, {"LBN", "Asia", "Lebanon", "2020-05-29", 1168., 7., 26., 0., 
  171.124, 1.026, 3.809, 0., "", "", "", "", "", "", "", 74.07, 6.825442*^6, 
  594.561, 31.1, 8.514, 5.43, 13367.565, "", 266.591, 12.71, 26.9, 40.7, "", 
  2.9, 78.93}, {"LBN", "Asia", "Lebanon", "2020-05-30", 1172., 4., 26., 0., 
  171.71, 0.586, 3.809, 0., "", "", "", "", "", "", "", 74.07, 6.825442*^6, 
  594.561, 31.1, 8.514, 5.43, 13367.565, "", 266.591, 12.71, 26.9, 40.7, "", 
  2.9, 78.93}, {"LBN", "Asia", "Lebanon", "2020-05-31", 1191., 19., 26., 0., 
  174.494, 2.784, 3.809, 0., "", "", "", "", "", "", "", 74.07, 6.825442*^6, 
  594.561, 31.1, 8.514, 5.43, 13367.565, "", 266.591, 12.71, 26.9, 40.7, "", 
  2.9, 78.93}, {"LBN", "Asia", "Lebanon", "2020-06-01", 1220., 29., 27., 1., 
  178.743, 4.249, 3.956, 0.147, "", "", "", "", "", "", "", 74.07, 
  6.825442*^6, 594.561, 31.1, 8.514, 5.43, 13367.565, "", 266.591, 12.71, 
  26.9, 40.7, "", 2.9, 78.93}, {"LBN", "Asia", "Lebanon", "2020-06-02", 
  1233., 13., 27., 0., 180.648, 1.905, 3.956, 0., "", "", "", "", "", "", "", 
  74.07, 6.825442*^6, 594.561, 31.1, 8.514, 5.43, 13367.565, "", 266.591, 
  12.71, 26.9, 40.7, "", 2.9, 78.93}, {"LBN", "Asia", "Lebanon", 
  "2020-06-03", 1242., 9., 27., 0., 181.966, 1.319, 3.956, 0., "", "", "", 
  "", "", "", "", 74.07, 6.825442*^6, 594.561, 31.1, 8.514, 5.43, 13367.565, 
  "", 266.591, 12.71, 26.9, 40.7, "", 2.9, 78.93}, 
 {"LBN", "Asia", "Lebanon", "2020-06-04", 1256., 14., 27., 0., 184.017, 
  2.051, 3.956, 0., "", "", "", "", "", "", "", 74.07, 6.825442*^6, 594.561, 
  31.1, 8.514, 5.43, 13367.565, "", 266.591, 12.71, 26.9, 40.7, "", 2.9, 
  78.93}, {"LBN", "Asia", "Lebanon", "2020-06-05", 1306., 50., 28., 1., 
  191.343, 7.326, 4.102, 0.147, "", "", "", "", "", "", "", 74.07, 
  6.825442*^6, 594.561, 31.1, 8.514, 5.43, 13367.565, "", 266.591, 12.71, 
  26.9, 40.7, "", 2.9, 78.93}, {"LBN", "Asia", "Lebanon", "2020-06-06", 
  1312., 6., 28., 0., 192.222, 0.879, 4.102, 0., "", "", "", "", "", "", "", 
  74.07, 6.825442*^6, 594.561, 31.1, 8.514, 5.43, 13367.565, "", 266.591, 
  12.71, 26.9, 40.7, "", 2.9, 78.93}, {"LBN", "Asia", "Lebanon", 
  "2020-06-07", 1320., 8., 29., 1., 193.394, 1.172, 4.249, 0.147, "", "", "", 
  "", "", "", "", 74.07, 6.825442*^6, 594.561, 31.1, 8.514, 5.43, 13367.565, 
  "", 266.591, 12.71, 26.9, 40.7, "", 2.9, 78.93}, 
 {"LBN", "Asia", "Lebanon", "2020-06-08", 1331., 11., 30., 1., 195.006, 
  1.612, 4.395, 0.147, "", "", "", "", "", "", "", 74.07, 6.825442*^6, 
  594.561, 31.1, 8.514, 5.43, 13367.565, "", 266.591, 12.71, 26.9, 40.7, "", 
  2.9, 78.93}, {"LBN", "Asia", "Lebanon", "2020-06-09", 1350., 19., 30., 0., 
  197.789, 2.784, 4.395, 0., "", "", "", "", "", "", "", 74.07, 6.825442*^6, 
  594.561, 31.1, 8.514, 5.43, 13367.565, "", 266.591, 12.71, 26.9, 40.7, "", 
  2.9, 78.93}, {"LBN", "Asia", "Lebanon", "2020-06-10", 1368., 18., 30., 0., 
  200.427, 2.637, 4.395, 0., "", "", "", "", "", "", "", 74.07, 6.825442*^6, 
  594.561, 31.1, 8.514, 5.43, 13367.565, "", 266.591, 12.71, 26.9, 40.7, "", 
  2.9, 78.93}, {"LBN", "Asia", "Lebanon", "2020-06-11", 1388., 20., 30., 0., 
  203.357, 2.93, 4.395, 0., "", "", "", "", "", "", "", 74.07, 6.825442*^6, 
  594.561, 31.1, 8.514, 5.43, 13367.565, "", 266.591, 12.71, 26.9, 40.7, "", 
  2.9, 78.93}, {"LBN", "Asia", "Lebanon", "2020-06-12", 1402., 14., 31., 1., 
  205.408, 2.051, 4.542, 0.147, "", "", "", "", "", "", "", 74.07, 
  6.825442*^6, 594.561, 31.1, 8.514, 5.43, 13367.565, "", 266.591, 12.71, 
  26.9, 40.7, "", 2.9, 78.93}, {"LBN", "Asia", "Lebanon", "2020-06-13", 
  1422., 20., 31., 0., 208.338, 2.93, 4.542, 0., "", "", "", "", "", "", "", 
  74.07, 6.825442*^6, 594.561, 31.1, 8.514, 5.43, 13367.565, "", 266.591, 
  12.71, 26.9, 40.7, "", 2.9, 78.93}, {"LBN", "Asia", "Lebanon", 
  "2020-06-14", 1442., 20., 32., 1., 211.268, 2.93, 4.688, 0.147, "", "", "", 
  "", "", "", "", 74.07, 6.825442*^6, 594.561, 31.1, 8.514, 5.43, 13367.565, 
  "", 266.591, 12.71, 26.9, 40.7, "", 2.9, 78.93}, 
 {"LBN", "Asia", "Lebanon", "2020-06-15", 1446., 4., 32., 0., 211.854, 0.586, 
  4.688, 0., "", "", "", "", "", "", "", 74.07, 6.825442*^6, 594.561, 31.1, 
  8.514, 5.43, 13367.565, "", 266.591, 12.71, 26.9, 40.7, "", 2.9, 78.93}, 
 {"LBN", "Asia", "Lebanon", "2020-06-16", 1464., 18., 32., 0., 214.492, 
  2.637, 4.688, 0., "", "", "", "", "", "", "", 74.07, 6.825442*^6, 594.561, 
  31.1, 8.514, 5.43, 13367.565, "", 266.591, 12.71, 26.9, 40.7, "", 2.9, 
  78.93}, {"LBN", "Asia", "Lebanon", "2020-06-17", 1473., 9., 32., 0., 
  215.81, 1.319, 4.688, 0., "", "", "", "", "", "", "", 74.07, 6.825442*^6, 
  594.561, 31.1, 8.514, 5.43, 13367.565, "", 266.591, 12.71, 26.9, 40.7, "", 
  2.9, 78.93}, {"LBN", "Asia", "Lebanon", "2020-06-18", 1489., 16., 32., 0., 
  218.154, 2.344, 4.688, 0., "", "", "", "", "", "", "", 74.07, 6.825442*^6, 
  594.561, 31.1, 8.514, 5.43, 13367.565, "", 266.591, 12.71, 26.9, 40.7, "", 
  2.9, 78.93}, {"LBN", "Asia", "Lebanon", "2020-06-19", 1495., 6., 32., 0., 
  219.033, 0.879, 4.688, 0., "", "", "", "", "", "", "", 74.07, 6.825442*^6, 
  594.561, 31.1, 8.514, 5.43, 13367.565, "", 266.591, 12.71, 26.9, 40.7, "", 
  2.9, 78.93}, {"LBN", "Asia", "Lebanon", "2020-06-20", 1510., 15., 32., 0., 
  221.231, 2.198, 4.688, 0., "", "", "", "", "", "", "", 74.07, 6.825442*^6, 
  594.561, 31.1, 8.514, 5.43, 13367.565, "", 266.591, 12.71, 26.9, 40.7, "", 
  2.9, 78.93}, {"LBN", "Asia", "Lebanon", "2020-06-21", 1536., 26., 32., 0., 
  225.04, 3.809, 4.688, 0., "", "", "", "", "", "", "", 74.07, 6.825442*^6, 
  594.561, 31.1, 8.514, 5.43, 13367.565, "", 266.591, 12.71, 26.9, 40.7, "", 
  2.9, 78.93}, {"LBN", "Asia", "Lebanon", "2020-06-22", 1587., 51., 32., 0., 
  232.512, 7.472, 4.688, 0., "", "", "", "", "", "", "", 74.07, 6.825442*^6, 
  594.561, 31.1, 8.514, 5.43, 13367.565, "", 266.591, 12.71, 26.9, 40.7, "", 
  2.9, 78.93}, {"LBN", "Asia", "Lebanon", "2020-06-23", 1603., 16., 32., 0., 
  234.857, 2.344, 4.688, 0., "", "", "", "", "", "", "", 74.07, 6.825442*^6, 
  594.561, 31.1, 8.514, 5.43, 13367.565, "", 266.591, 12.71, 26.9, 40.7, "", 
  2.9, 78.93}, {"LBN", "Asia", "Lebanon", "2020-06-24", 1622., 19., 32., 0., 
  237.64, 2.784, 4.688, 0., "", "", "", "", "", "", "", 74.07, 6.825442*^6, 
  594.561, 31.1, 8.514, 5.43, 13367.565, "", 266.591, 12.71, 26.9, 40.7, "", 
  2.9, 78.93}, {"LBN", "Asia", "Lebanon", "2020-06-25", 1644., 22., 33., 1., 
  240.864, 3.223, 4.835, 0.147, "", "", "", "", "", "", "", 74.07, 
  6.825442*^6, 594.561, 31.1, 8.514, 5.43, 13367.565, "", 266.591, 12.71, 
  26.9, 40.7, "", 2.9, 78.93}, {"LBN", "Asia", "Lebanon", "2020-06-26", 
  1662., 18., 33., 0., 243.501, 2.637, 4.835, 0., "", "", "", "", "", "", "", 
  74.07, 6.825442*^6, 594.561, 31.1, 8.514, 5.43, 13367.565, "", 266.591, 
  12.71, 26.9, 40.7, "", 2.9, 78.93}, {"LBN", "Asia", "Lebanon", 
  "2020-06-27", 1697., 35., 33., 0., 248.629, 5.128, 4.835, 0., "", "", "", 
  "", "", "", "", 74.07, 6.825442*^6, 594.561, 31.1, 8.514, 5.43, 13367.565, 
  "", 266.591, 12.71, 26.9, 40.7, "", 2.9, 78.93}, 
 {"LBN", "Asia", "Lebanon", "2020-06-28", 1719., 22., 33., 0., 251.852, 
  3.223, 4.835, 0., "", "", "", "", "", "", "", 74.07, 6.825442*^6, 594.561, 
  31.1, 8.514, 5.43, 13367.565, "", 266.591, 12.71, 26.9, 40.7, "", 2.9, 
  78.93}, {"LBN", "Asia", "Lebanon", "2020-06-29", 1740., 21., 34., 1., 
  254.929, 3.077, 4.981, 0.147, "", "", "", "", "", "", "", "", 6.825442*^6, 
  594.561, 31.1, 8.514, 5.43, 13367.565, "", 266.591, 12.71, 26.9, 40.7, "", 
  2.9, 78.93}, {"LBN", "Asia", "Lebanon", "2020-06-30", 1745., 5., 34., 0., 
  255.661, 0.733, 4.981, 0., "", "", "", "", "", "", "", "", 6.825442*^6, 
  594.561, 31.1, 8.514, 5.43, 13367.565, "", 266.591, 12.71, 26.9, 40.7, "", 
  2.9, 78.93}, {"LBN", "Asia", "Lebanon", "2020-07-01", 1778., 33., 34., 0., 
  260.496, 4.835, 4.981, 0., "", "", "", "", "", "", "", "", 6.825442*^6, 
  594.561, 31.1, 8.514, 5.43, 13367.565, "", 266.591, 12.71, 26.9, 40.7, "", 
  2.9, 78.93}, {"LBN", "Asia", "Lebanon", "2020-07-02", 1788., 10., 34., 0., 
  261.961, 1.465, 4.981, 0., "", "", "", "", "", "", "", "", 6.825442*^6, 
  594.561, 31.1, 8.514, 5.43, 13367.565, "", 266.591, 12.71, 26.9, 40.7, "", 
  2.9, 78.93}, {"LBN", "Asia", "Lebanon", "2020-07-03", 1796., 8., 35., 1., 
  263.133, 1.172, 5.128, 0.147, "", "", "", "", "", "", "", "", 6.825442*^6, 
  594.561, 31.1, 8.514, 5.43, 13367.565, "", 266.591, 12.71, 26.9, 40.7, "", 
  2.9, 78.93}, {"LBN", "Asia", "Lebanon", "2020-07-04", 1830., 34., 35., 0., 
  268.115, 4.981, 5.128, 0., "", "", "", "", "", "", "", "", 6.825442*^6, 
  594.561, 31.1, 8.514, 5.43, 13367.565, "", 266.591, 12.71, 26.9, 40.7, "", 
  2.9, 78.93}, {"LBN", "Asia", "Lebanon", "2020-07-05", 1855., 25., 35., 0., 
  271.777, 3.663, 5.128, 0., "", "", "", "", "", "", "", "", 6.825442*^6, 
  594.561, 31.1, 8.514, 5.43, 13367.565, "", 266.591, 12.71, 26.9, 40.7, "", 
  2.9, 78.93}, {"LBN", "Asia", "Lebanon", "2020-07-06", 1873., 18., 36., 1., 
  274.414, 2.637, 5.274, 0.147, "", "", "", "", "", "", "", "", 6.825442*^6, 
  594.561, 31.1, 8.514, 5.43, 13367.565, "", 266.591, 12.71, 26.9, 40.7, "", 
  2.9, 78.93}, {"LBN", "Asia", "Lebanon", "2020-07-07", 1885., 12., 36., 0., 
  276.173, 1.758, 5.274, 0., "", "", "", "", "", "", "", "", 6.825442*^6, 
  594.561, 31.1, 8.514, 5.43, 13367.565, "", 266.591, 12.71, 26.9, 40.7, "", 
  2.9, 78.93}, {"LBN", "Asia", "Lebanon", "2020-07-08", 1907., 22., 36., 0., 
  279.396, 3.223, 5.274, 0., "", "", "", "", "", "", "", "", 6.825442*^6, 
  594.561, 31.1, 8.514, 5.43, 13367.565, "", 266.591, 12.71, 26.9, 40.7, "", 
  2.9, 78.93}, {"LSO", "Africa", "Lesotho", "2020-05-15", 1., 1., 0., 0., 
  0.467, 0.467, 0., 0., "", "", "", "", "", "", "", 62.04, 2.142252*^6, 
  73.562, 22.2, 4.506, 2.647, 2851.153, 59.6, 405.126, 3.94, 0.4, 53.9, 
  2.117, "", 54.33}, {"LSO", "Africa", "Lesotho", "2020-05-16", 1., 0., 0., 
  0., 0.467, 0., 0., 0., "", "", "", "", "", "", "", 62.04, 2.142252*^6, 
  73.562, 22.2, 4.506, 2.647, 2851.153, 59.6, 405.126, 3.94, 0.4, 53.9, 
  2.117, "", 54.33}, {"LSO", "Africa", "Lesotho", "2020-05-17", 1., 0., 0., 
  0., 0.467, 0., 0., 0., "", "", "", "", "", "", "", 62.04, 2.142252*^6, 
  73.562, 22.2, 4.506, 2.647, 2851.153, 59.6, 405.126, 3.94, 0.4, 53.9, 
  2.117, "", 54.33}, {"LSO", "Africa", "Lesotho", "2020-05-18", 1., 0., 0., 
  0., 0.467, 0., 0., 0., "", "", "", "", "", "", "", 62.04, 2.142252*^6, 
  73.562, 22.2, 4.506, 2.647, 2851.153, 59.6, 405.126, 3.94, 0.4, 53.9, 
  2.117, "", 54.33}, {"LSO", "Africa", "Lesotho", "2020-05-19", 1., 0., 0., 
  0., 0.467, 0., 0., 0., "", "", "", "", "", "", "", 62.04, 2.142252*^6, 
  73.562, 22.2, 4.506, 2.647, 2851.153, 59.6, 405.126, 3.94, 0.4, 53.9, 
  2.117, "", 54.33}, {"LSO", "Africa", "Lesotho", "2020-05-20", 1., 0., 0., 
  0., 0.467, 0., 0., 0., "", "", "", "", "", "", "", 62.04, 2.142252*^6, 
  73.562, 22.2, 4.506, 2.647, 2851.153, 59.6, 405.126, 3.94, 0.4, 53.9, 
  2.117, "", 54.33}, {"LSO", "Africa", "Lesotho", "2020-05-21", 1., 0., 0., 
  0., 0.467, 0., 0., 0., "", "", "", "", "", "", "", 62.04, 2.142252*^6, 
  73.562, 22.2, 4.506, 2.647, 2851.153, 59.6, 405.126, 3.94, 0.4, 53.9, 
  2.117, "", 54.33}, {"LSO", "Africa", "Lesotho", "2020-05-22", 1., 0., 0., 
  0., 0.467, 0., 0., 0., "", "", "", "", "", "", "", 62.04, 2.142252*^6, 
  73.562, 22.2, 4.506, 2.647, 2851.153, 59.6, 405.126, 3.94, 0.4, 53.9, 
  2.117, "", 54.33}, {"LSO", "Africa", "Lesotho", "2020-05-23", 1., 0., 0., 
  0., 0.467, 0., 0., 0., "", "", "", "", "", "", "", 62.04, 2.142252*^6, 
  73.562, 22.2, 4.506, 2.647, 2851.153, 59.6, 405.126, 3.94, 0.4, 53.9, 
  2.117, "", 54.33}, {"LSO", "Africa", "Lesotho", "2020-05-24", 2., 1., 0., 
  0., 0.934, 0.467, 0., 0., "", "", "", "", "", "", "", 62.04, 2.142252*^6, 
  73.562, 22.2, 4.506, 2.647, 2851.153, 59.6, 405.126, 3.94, 0.4, 53.9, 
  2.117, "", 54.33}, {"LSO", "Africa", "Lesotho", "2020-05-25", 2., 0., 0., 
  0., 0.934, 0., 0., 0., "", "", "", "", "", "", "", 62.04, 2.142252*^6, 
  73.562, 22.2, 4.506, 2.647, 2851.153, 59.6, 405.126, 3.94, 0.4, 53.9, 
  2.117, "", 54.33}, {"LSO", "Africa", "Lesotho", "2020-05-26", 2., 0., 0., 
  0., 0.934, 0., 0., 0., "", "", "", "", "", "", "", 62.04, 2.142252*^6, 
  73.562, 22.2, 4.506, 2.647, 2851.153, 59.6, 405.126, 3.94, 0.4, 53.9, 
  2.117, "", 54.33}, {"LSO", "Africa", "Lesotho", "2020-05-27", 2., 0., 0., 
  0., 0.934, 0., 0., 0., "", "", "", "", "", "", "", 62.04, 2.142252*^6, 
  73.562, 22.2, 4.506, 2.647, 2851.153, 59.6, 405.126, 3.94, 0.4, 53.9, 
  2.117, "", 54.33}, {"LSO", "Africa", "Lesotho", "2020-05-28", 2., 0., 0., 
  0., 0.934, 0., 0., 0., "", "", "", "", "", "", "", 62.04, 2.142252*^6, 
  73.562, 22.2, 4.506, 2.647, 2851.153, 59.6, 405.126, 3.94, 0.4, 53.9, 
  2.117, "", 54.33}, {"LSO", "Africa", "Lesotho", "2020-05-29", 2., 0., 0., 
  0., 0.934, 0., 0., 0., "", "", "", "", "", "", "", 62.04, 2.142252*^6, 
  73.562, 22.2, 4.506, 2.647, 2851.153, 59.6, 405.126, 3.94, 0.4, 53.9, 
  2.117, "", 54.33}, {"LSO", "Africa", "Lesotho", "2020-05-30", 2., 0., 0., 
  0., 0.934, 0., 0., 0., "", "", "", "", "", "", "", 62.04, 2.142252*^6, 
  73.562, 22.2, 4.506, 2.647, 2851.153, 59.6, 405.126, 3.94, 0.4, 53.9, 
  2.117, "", 54.33}, {"LSO", "Africa", "Lesotho", "2020-05-31", 2., 0., 0., 
  0., 0.934, 0., 0., 0., "", "", "", "", "", "", "", 62.04, 2.142252*^6, 
  73.562, 22.2, 4.506, 2.647, 2851.153, 59.6, 405.126, 3.94, 0.4, 53.9, 
  2.117, "", 54.33}, {"LSO", "Africa", "Lesotho", "2020-06-01", 2., 0., 0., 
  0., 0.934, 0., 0., 0., "", "", "", "", "", "", "", 62.04, 2.142252*^6, 
  73.562, 22.2, 4.506, 2.647, 2851.153, 59.6, 405.126, 3.94, 0.4, 53.9, 
  2.117, "", 54.33}, {"LSO", "Africa", "Lesotho", "2020-06-02", 2., 0., 0., 
  0., 0.934, 0., 0., 0., "", "", "", "", "", "", "", 62.04, 2.142252*^6, 
  73.562, 22.2, 4.506, 2.647, 2851.153, 59.6, 405.126, 3.94, 0.4, 53.9, 
  2.117, "", 54.33}, {"LSO", "Africa", "Lesotho", "2020-06-03", 2., 0., 0., 
  0., 0.934, 0., 0., 0., "", "", "", "", "", "", "", 62.04, 2.142252*^6, 
  73.562, 22.2, 4.506, 2.647, 2851.153, 59.6, 405.126, 3.94, 0.4, 53.9, 
  2.117, "", 54.33}, {"LSO", "Africa", "Lesotho", "2020-06-04", 2., 0., 0., 
  0., 0.934, 0., 0., 0., "", "", "", "", "", "", "", 62.04, 2.142252*^6, 
  73.562, 22.2, 4.506, 2.647, 2851.153, 59.6, 405.126, 3.94, 0.4, 53.9, 
  2.117, "", 54.33}, {"LSO", "Africa", "Lesotho", "2020-06-05", 4., 2., 0., 
  0., 1.867, 0.934, 0., 0., "", "", "", "", "", "", "", 62.04, 2.142252*^6, 
  73.562, 22.2, 4.506, 2.647, 2851.153, 59.6, 405.126, 3.94, 0.4, 53.9, 
  2.117, "", 54.33}, {"LSO", "Africa", "Lesotho", "2020-06-06", 4., 0., 0., 
  0., 1.867, 0., 0., 0., "", "", "", "", "", "", "", 62.04, 2.142252*^6, 
  73.562, 22.2, 4.506, 2.647, 2851.153, 59.6, 405.126, 3.94, 0.4, 53.9, 
  2.117, "", 54.33}, {"LSO", "Africa", "Lesotho", "2020-06-07", 4., 0., 0., 
  0., 1.867, 0., 0., 0., "", "", "", "", "", "", "", 62.04, 2.142252*^6, 
  73.562, 22.2, 4.506, 2.647, 2851.153, 59.6, 405.126, 3.94, 0.4, 53.9, 
  2.117, "", 54.33}, {"LSO", "Africa", "Lesotho", "2020-06-08", 4., 0., 0., 
  0., 1.867, 0., 0., 0., "", "", "", "", "", "", "", 62.04, 2.142252*^6, 
  73.562, 22.2, 4.506, 2.647, 2851.153, 59.6, 405.126, 3.94, 0.4, 53.9, 
  2.117, "", 54.33}, {"LSO", "Africa", "Lesotho", "2020-06-09", 4., 0., 0., 
  0., 1.867, 0., 0., 0., "", "", "", "", "", "", "", 62.04, 2.142252*^6, 
  73.562, 22.2, 4.506, 2.647, 2851.153, 59.6, 405.126, 3.94, 0.4, 53.9, 
  2.117, "", 54.33}, {"LSO", "Africa", "Lesotho", "2020-06-10", 4., 0., 0., 
  0., 1.867, 0., 0., 0., "", "", "", "", "", "", "", 62.04, 2.142252*^6, 
  73.562, 22.2, 4.506, 2.647, 2851.153, 59.6, 405.126, 3.94, 0.4, 53.9, 
  2.117, "", 54.33}, {"LSO", "Africa", "Lesotho", "2020-06-11", 4., 0., 0., 
  0., 1.867, 0., 0., 0., "", "", "", "", "", "", "", 62.04, 2.142252*^6, 
  73.562, 22.2, 4.506, 2.647, 2851.153, 59.6, 405.126, 3.94, 0.4, 53.9, 
  2.117, "", 54.33}, {"LSO", "Africa", "Lesotho", "2020-06-12", 4., 0., 0., 
  0., 1.867, 0., 0., 0., "", "", "", "", "", "", "", 62.04, 2.142252*^6, 
  73.562, 22.2, 4.506, 2.647, 2851.153, 59.6, 405.126, 3.94, 0.4, 53.9, 
  2.117, "", 54.33}, {"LSO", "Africa", "Lesotho", "2020-06-13", 4., 0., 0., 
  0., 1.867, 0., 0., 0., "", "", "", "", "", "", "", 62.04, 2.142252*^6, 
  73.562, 22.2, 4.506, 2.647, 2851.153, 59.6, 405.126, 3.94, 0.4, 53.9, 
  2.117, "", 54.33}, {"LSO", "Africa", "Lesotho", "2020-06-14", 4., 0., 0., 
  0., 1.867, 0., 0., 0., "", "", "", "", "", "", "", 62.04, 2.142252*^6, 
  73.562, 22.2, 4.506, 2.647, 2851.153, 59.6, 405.126, 3.94, 0.4, 53.9, 
  2.117, "", 54.33}, {"LSO", "Africa", "Lesotho", "2020-06-15", 4., 0., 0., 
  0., 1.867, 0., 0., 0., "", "", "", "", "", "", "", 62.04, 2.142252*^6, 
  73.562, 22.2, 4.506, 2.647, 2851.153, 59.6, 405.126, 3.94, 0.4, 53.9, 
  2.117, "", 54.33}, {"LSO", "Africa", "Lesotho", "2020-06-16", 4., 0., 0., 
  0., 1.867, 0., 0., 0., "", "", "", "", "", "", "", 62.04, 2.142252*^6, 
  73.562, 22.2, 4.506, 2.647, 2851.153, 59.6, 405.126, 3.94, 0.4, 53.9, 
  2.117, "", 54.33}, {"LSO", "Africa", "Lesotho", "2020-06-17", 4., 0., 0., 
  0., 1.867, 0., 0., 0., "", "", "", "", "", "", "", 62.04, 2.142252*^6, 
  73.562, 22.2, 4.506, 2.647, 2851.153, 59.6, 405.126, 3.94, 0.4, 53.9, 
  2.117, "", 54.33}, {"LSO", "Africa", "Lesotho", "2020-06-18", 4., 0., 0., 
  0., 1.867, 0., 0., 0., "", "", "", "", "", "", "", 62.04, 2.142252*^6, 
  73.562, 22.2, 4.506, 2.647, 2851.153, 59.6, 405.126, 3.94, 0.4, 53.9, 
  2.117, "", 54.33}, {"LSO", "Africa", "Lesotho", "2020-06-19", 4., 0., 0., 
  0., 1.867, 0., 0., 0., "", "", "", "", "", "", "", 62.04, 2.142252*^6, 
  73.562, 22.2, 4.506, 2.647, 2851.153, 59.6, 405.126, 3.94, 0.4, 53.9, 
  2.117, "", 54.33}, {"LSO", "Africa", "Lesotho", "2020-06-20", 4., 0., 0., 
  0., 1.867, 0., 0., 0., "", "", "", "", "", "", "", 62.04, 2.142252*^6, 
  73.562, 22.2, 4.506, 2.647, 2851.153, 59.6, 405.126, 3.94, 0.4, 53.9, 
  2.117, "", 54.33}, {"LSO", "Africa", "Lesotho", "2020-06-21", 4., 0., 0., 
  0., 1.867, 0., 0., 0., "", "", "", "", "", "", "", 54.63, 2.142252*^6, 
  73.562, 22.2, 4.506, 2.647, 2851.153, 59.6, 405.126, 3.94, 0.4, 53.9, 
  2.117, "", 54.33}, {"LSO", "Africa", "Lesotho", "2020-06-22", 4., 0., 0., 
  0., 1.867, 0., 0., 0., "", "", "", "", "", "", "", 54.63, 2.142252*^6, 
  73.562, 22.2, 4.506, 2.647, 2851.153, 59.6, 405.126, 3.94, 0.4, 53.9, 
  2.117, "", 54.33}, {"LSO", "Africa", "Lesotho", "2020-06-23", 4., 0., 0., 
  0., 1.867, 0., 0., 0., "", "", "", "", "", "", "", 54.63, 2.142252*^6, 
  73.562, 22.2, 4.506, 2.647, 2851.153, 59.6, 405.126, 3.94, 0.4, 53.9, 
  2.117, "", 54.33}, {"LSO", "Africa", "Lesotho", "2020-06-24", 17., 13., 0., 
  0., 7.936, 6.068, 0., 0., "", "", "", "", "", "", "", 54.63, 2.142252*^6, 
  73.562, 22.2, 4.506, 2.647, 2851.153, 59.6, 405.126, 3.94, 0.4, 53.9, 
  2.117, "", 54.33}, {"LSO", "Africa", "Lesotho", "2020-06-25", 17., 0., 0., 
  0., 7.936, 0., 0., 0., "", "", "", "", "", "", "", 54.63, 2.142252*^6, 
  73.562, 22.2, 4.506, 2.647, 2851.153, 59.6, 405.126, 3.94, 0.4, 53.9, 
  2.117, "", 54.33}, {"LSO", "Africa", "Lesotho", "2020-06-26", 20., 3., 0., 
  0., 9.336, 1.4, 0., 0., "", "", "", "", "", "", "", 54.63, 2.142252*^6, 
  73.562, 22.2, 4.506, 2.647, 2851.153, 59.6, 405.126, 3.94, 0.4, 53.9, 
  2.117, "", 54.33}, {"LSO", "Africa", "Lesotho", "2020-06-27", 24., 4., 0., 
  0., 11.203, 1.867, 0., 0., "", "", "", "", "", "", "", 54.63, 2.142252*^6, 
  73.562, 22.2, 4.506, 2.647, 2851.153, 59.6, 405.126, 3.94, 0.4, 53.9, 
  2.117, "", 54.33}, {"LSO", "Africa", "Lesotho", "2020-06-28", 24., 0., 0., 
  0., 11.203, 0., 0., 0., "", "", "", "", "", "", "", 54.63, 2.142252*^6, 
  73.562, 22.2, 4.506, 2.647, 2851.153, 59.6, 405.126, 3.94, 0.4, 53.9, 
  2.117, "", 54.33}, {"LSO", "Africa", "Lesotho", "2020-06-29", 27., 3., 0., 
  0., 12.604, 1.4, 0., 0., "", "", "", "", "", "", "", 54.63, 2.142252*^6, 
  73.562, 22.2, 4.506, 2.647, 2851.153, 59.6, 405.126, 3.94, 0.4, 53.9, 
  2.117, "", 54.33}, {"LSO", "Africa", "Lesotho", "2020-06-30", 27., 0., 0., 
  0., 12.604, 0., 0., 0., "", "", "", "", "", "", "", 54.63, 2.142252*^6, 
  73.562, 22.2, 4.506, 2.647, 2851.153, 59.6, 405.126, 3.94, 0.4, 53.9, 
  2.117, "", 54.33}, {"LSO", "Africa", "Lesotho", "2020-07-01", 27., 0., 0., 
  0., 12.604, 0., 0., 0., "", "", "", "", "", "", "", 54.63, 2.142252*^6, 
  73.562, 22.2, 4.506, 2.647, 2851.153, 59.6, 405.126, 3.94, 0.4, 53.9, 
  2.117, "", 54.33}, {"LSO", "Africa", "Lesotho", "2020-07-02", 35., 8., 0., 
  0., 16.338, 3.734, 0., 0., "", "", "", "", "", "", "", 54.63, 2.142252*^6, 
  73.562, 22.2, 4.506, 2.647, 2851.153, 59.6, 405.126, 3.94, 0.4, 53.9, 
  2.117, "", 54.33}, {"LSO", "Africa", "Lesotho", "2020-07-03", 35., 0., 0., 
  0., 16.338, 0., 0., 0., "", "", "", "", "", "", "", "", 2.142252*^6, 
  73.562, 22.2, 4.506, 2.647, 2851.153, 59.6, 405.126, 3.94, 0.4, 53.9, 
  2.117, "", 54.33}, {"LSO", "Africa", "Lesotho", "2020-07-04", 35., 0., 0., 
  0., 16.338, 0., 0., 0., "", "", "", "", "", "", "", "", 2.142252*^6, 
  73.562, 22.2, 4.506, 2.647, 2851.153, 59.6, 405.126, 3.94, 0.4, 53.9, 
  2.117, "", 54.33}, {"LSO", "Africa", "Lesotho", "2020-07-05", 35., 0., 0., 
  0., 16.338, 0., 0., 0., "", "", "", "", "", "", "", "", 2.142252*^6, 
  73.562, 22.2, 4.506, 2.647, 2851.153, 59.6, 405.126, 3.94, 0.4, 53.9, 
  2.117, "", 54.33}, {"LSO", "Africa", "Lesotho", "2020-07-06", 79., 44., 0., 
  0., 36.877, 20.539, 0., 0., "", "", "", "", "", "", "", "", 2.142252*^6, 
  73.562, 22.2, 4.506, 2.647, 2851.153, 59.6, 405.126, 3.94, 0.4, 53.9, 
  2.117, "", 54.33}, {"LSO", "Africa", "Lesotho", "2020-07-07", 91., 12., 0., 
  0., 42.479, 5.602, 0., 0., "", "", "", "", "", "", "", "", 2.142252*^6, 
  73.562, 22.2, 4.506, 2.647, 2851.153, 59.6, 405.126, 3.94, 0.4, 53.9, 
  2.117, "", 54.33}, {"LSO", "Africa", "Lesotho", "2020-07-08", 91., 0., 0., 
  0., 42.479, 0., 0., 0., "", "", "", "", "", "", "", "", 2.142252*^6, 
  73.562, 22.2, 4.506, 2.647, 2851.153, 59.6, 405.126, 3.94, 0.4, 53.9, 
  2.117, "", 54.33}, {"LBR", "Africa", "Liberia", "2020-03-17", 1., 1., 0., 
  0., 0.198, 0.198, 0., 0., "", "", "", "", "", "", "", 30.56, 5.057677*^6, 
  49.127, 19.2, 3.057, 1.756, 752.788, 38.6, 272.509, 2.42, 1.5, 18.1, 1.188, 
  0.8, 64.1}, {"LBR", "Africa", "Liberia", "2020-03-18", 2., 1., 0., 0., 
  0.395, 0.198, 0., 0., "", "", "", "", "", "", "", 30.56, 5.057677*^6, 
  49.127, 19.2, 3.057, 1.756, 752.788, 38.6, 272.509, 2.42, 1.5, 18.1, 1.188, 
  0.8, 64.1}, {"LBR", "Africa", "Liberia", "2020-03-19", 2., 0., 0., 0., 
  0.395, 0., 0., 0., "", "", "", "", "", "", "", 30.56, 5.057677*^6, 49.127, 
  19.2, 3.057, 1.756, 752.788, 38.6, 272.509, 2.42, 1.5, 18.1, 1.188, 0.8, 
  64.1}, {"LBR", "Africa", "Liberia", "2020-03-20", 2., 0., 0., 0., 0.395, 
  0., 0., 0., "", "", "", "", "", "", "", 30.56, 5.057677*^6, 49.127, 19.2, 
  3.057, 1.756, 752.788, 38.6, 272.509, 2.42, 1.5, 18.1, 1.188, 0.8, 64.1}, 
 {"LBR", "Africa", "Liberia", "2020-03-21", 2., 0., 0., 0., 0.395, 0., 0., 
  0., "", "", "", "", "", "", "", 44.44, 5.057677*^6, 49.127, 19.2, 3.057, 
  1.756, 752.788, 38.6, 272.509, 2.42, 1.5, 18.1, 1.188, 0.8, 64.1}, 
 {"LBR", "Africa", "Liberia", "2020-03-22", 3., 1., 0., 0., 0.593, 0.198, 0., 
  0., "", "", "", "", "", "", "", 74.07, 5.057677*^6, 49.127, 19.2, 3.057, 
  1.756, 752.788, 38.6, 272.509, 2.42, 1.5, 18.1, 1.188, 0.8, 64.1}, 
 {"LBR", "Africa", "Liberia", "2020-03-23", 3., 0., 0., 0., 0.593, 0., 0., 
  0., "", "", "", "", "", "", "", 74.07, 5.057677*^6, 49.127, 19.2, 3.057, 
  1.756, 752.788, 38.6, 272.509, 2.42, 1.5, 18.1, 1.188, 0.8, 64.1}, 
 {"LBR", "Africa", "Liberia", "2020-03-24", 3., 0., 0., 0., 0.593, 0., 0., 
  0., "", "", "", "", "", "", "", 79.63, 5.057677*^6, 49.127, 19.2, 3.057, 
  1.756, 752.788, 38.6, 272.509, 2.42, 1.5, 18.1, 1.188, 0.8, 64.1}, 
 {"LBR", "Africa", "Liberia", "2020-03-25", 3., 0., 0., 0., 0.593, 0., 0., 
  0., "", "", "", "", "", "", "", 79.63, 5.057677*^6, 49.127, 19.2, 3.057, 
  1.756, 752.788, 38.6, 272.509, 2.42, 1.5, 18.1, 1.188, 0.8, 64.1}, 
 {"LBR", "Africa", "Liberia", "2020-03-26", 3., 0., 0., 0., 0.593, 0., 0., 
  0., "", "", "", "", "", "", "", 79.63, 5.057677*^6, 49.127, 19.2, 3.057, 
  1.756, 752.788, 38.6, 272.509, 2.42, 1.5, 18.1, 1.188, 0.8, 64.1}, 
 {"LBR", "Africa", "Liberia", "2020-03-27", 3., 0., 0., 0., 0.593, 0., 0., 
  0., "", "", "", "", "", "", "", 79.63, 5.057677*^6, 49.127, 19.2, 3.057, 
  1.756, 752.788, 38.6, 272.509, 2.42, 1.5, 18.1, 1.188, 0.8, 64.1}, 
 {"LBR", "Africa", "Liberia", "2020-03-28", 3., 0., 0., 0., 0.593, 0., 0., 
  0., "", "", "", "", "", "", "", 79.63, 5.057677*^6, 49.127, 19.2, 3.057, 
  1.756, 752.788, 38.6, 272.509, 2.42, 1.5, 18.1, 1.188, 0.8, 64.1}, 
 {"LBR", "Africa", "Liberia", "2020-03-29", 3., 0., 0., 0., 0.593, 0., 0., 
  0., "", "", "", "", "", "", "", 79.63, 5.057677*^6, 49.127, 19.2, 3.057, 
  1.756, 752.788, 38.6, 272.509, 2.42, 1.5, 18.1, 1.188, 0.8, 64.1}, 
 {"LBR", "Africa", "Liberia", "2020-03-30", 3., 0., 0., 0., 0.593, 0., 0., 
  0., "", "", "", "", "", "", "", 79.63, 5.057677*^6, 49.127, 19.2, 3.057, 
  1.756, 752.788, 38.6, 272.509, 2.42, 1.5, 18.1, 1.188, 0.8, 64.1}, 
 {"LBR", "Africa", "Liberia", "2020-03-31", 3., 0., 0., 0., 0.593, 0., 0., 
  0., "", "", "", "", "", "", "", 79.63, 5.057677*^6, 49.127, 19.2, 3.057, 
  1.756, 752.788, 38.6, 272.509, 2.42, 1.5, 18.1, 1.188, 0.8, 64.1}, 
 {"LBR", "Africa", "Liberia", "2020-04-01", 3., 0., 0., 0., 0.593, 0., 0., 
  0., "", "", "", "", "", "", "", 79.63, 5.057677*^6, 49.127, 19.2, 3.057, 
  1.756, 752.788, 38.6, 272.509, 2.42, 1.5, 18.1, 1.188, 0.8, 64.1}, 
 {"LBR", "Africa", "Liberia", "2020-04-02", 6., 3., 0., 0., 1.186, 0.593, 0., 
  0., "", "", "", "", "", "", "", 79.63, 5.057677*^6, 49.127, 19.2, 3.057, 
  1.756, 752.788, 38.6, 272.509, 2.42, 1.5, 18.1, 1.188, 0.8, 64.1}, 
 {"LBR", "Africa", "Liberia", "2020-04-03", 6., 0., 0., 0., 1.186, 0., 0., 
  0., "", "", "", "", "", "", "", 79.63, 5.057677*^6, 49.127, 19.2, 3.057, 
  1.756, 752.788, 38.6, 272.509, 2.42, 1.5, 18.1, 1.188, 0.8, 64.1}, 
 {"LBR", "Africa", "Liberia", "2020-04-04", 7., 1., 0., 0., 1.384, 0.198, 0., 
  0., "", "", "", "", "", "", "", 79.63, 5.057677*^6, 49.127, 19.2, 3.057, 
  1.756, 752.788, 38.6, 272.509, 2.42, 1.5, 18.1, 1.188, 0.8, 64.1}, 
 {"LBR", "Africa", "Liberia", "2020-04-05", 10., 3., 1., 1., 1.977, 0.593, 
  0.198, 0.198, "", "", "", "", "", "", "", 79.63, 5.057677*^6, 49.127, 19.2, 
  3.057, 1.756, 752.788, 38.6, 272.509, 2.42, 1.5, 18.1, 1.188, 0.8, 64.1}, 
 {"LBR", "Africa", "Liberia", "2020-04-06", 13., 3., 3., 2., 2.57, 0.593, 
  0.593, 0.395, "", "", "", "", "", "", "", 79.63, 5.057677*^6, 49.127, 19.2, 
  3.057, 1.756, 752.788, 38.6, 272.509, 2.42, 1.5, 18.1, 1.188, 0.8, 64.1}, 
 {"LBR", "Africa", "Liberia", "2020-04-07", 14., 1., 3., 0., 2.768, 0.198, 
  0.593, 0., "", "", "", "", "", "", "", 79.63, 5.057677*^6, 49.127, 19.2, 
  3.057, 1.756, 752.788, 38.6, 272.509, 2.42, 1.5, 18.1, 1.188, 0.8, 64.1}, 
 {"LBR", "Africa", "Liberia", "2020-04-08", 14., 0., 3., 0., 2.768, 0., 
  0.593, 0., "", "", "", "", "", "", "", 81.48, 5.057677*^6, 49.127, 19.2, 
  3.057, 1.756, 752.788, 38.6, 272.509, 2.42, 1.5, 18.1, 1.188, 0.8, 64.1}, 
 {"LBR", "Africa", "Liberia", "2020-04-09", 31., 17., 4., 1., 6.129, 3.361, 
  0.791, 0.198, "", "", "", "", "", "", "", 81.48, 5.057677*^6, 49.127, 19.2, 
  3.057, 1.756, 752.788, 38.6, 272.509, 2.42, 1.5, 18.1, 1.188, 0.8, 64.1}, 
 {"LBR", "Africa", "Liberia", "2020-04-10", 31., 0., 4., 0., 6.129, 0., 
  0.791, 0., "", "", "", "", "", "", "", 84.26, 5.057677*^6, 49.127, 19.2, 
  3.057, 1.756, 752.788, 38.6, 272.509, 2.42, 1.5, 18.1, 1.188, 0.8, 64.1}, 
 {"LBR", "Africa", "Liberia", "2020-04-11", 37., 6., 4., 0., 7.316, 1.186, 
  0.791, 0., "", "", "", "", "", "", "", 84.26, 5.057677*^6, 49.127, 19.2, 
  3.057, 1.756, 752.788, 38.6, 272.509, 2.42, 1.5, 18.1, 1.188, 0.8, 64.1}, 
 {"LBR", "Africa", "Liberia", "2020-04-12", 48., 11., 5., 1., 9.491, 2.175, 
  0.989, 0.198, "", "", "", "", "", "", "", 87.96, 5.057677*^6, 49.127, 19.2, 
  3.057, 1.756, 752.788, 38.6, 272.509, 2.42, 1.5, 18.1, 1.188, 0.8, 64.1}, 
 {"LBR", "Africa", "Liberia", "2020-04-13", 50., 2., 5., 0., 9.886, 0.395, 
  0.989, 0., "", "", "", "", "", "", "", 87.96, 5.057677*^6, 49.127, 19.2, 
  3.057, 1.756, 752.788, 38.6, 272.509, 2.42, 1.5, 18.1, 1.188, 0.8, 64.1}, 
 {"LBR", "Africa", "Liberia", "2020-04-14", 59., 9., 6., 1., 11.665, 1.779, 
  1.186, 0.198, "", "", "", "", "", "", "", 87.96, 5.057677*^6, 49.127, 19.2, 
  3.057, 1.756, 752.788, 38.6, 272.509, 2.42, 1.5, 18.1, 1.188, 0.8, 64.1}, 
 {"LBR", "Africa", "Liberia", "2020-04-15", 59., 0., 6., 0., 11.665, 0., 
  1.186, 0., "", "", "", "", "", "", "", 87.96, 5.057677*^6, 49.127, 19.2, 
  3.057, 1.756, 752.788, 38.6, 272.509, 2.42, 1.5, 18.1, 1.188, 0.8, 64.1}, 
 {"LBR", "Africa", "Liberia", "2020-04-16", 59., 0., 6., 0., 11.665, 0., 
  1.186, 0., "", "", "", "", "", "", "", 87.96, 5.057677*^6, 49.127, 19.2, 
  3.057, 1.756, 752.788, 38.6, 272.509, 2.42, 1.5, 18.1, 1.188, 0.8, 64.1}, 
 {"LBR", "Africa", "Liberia", "2020-04-17", 73., 14., 6., 0., 14.434, 2.768, 
  1.186, 0., "", "", "", "", "", "", "", 87.96, 5.057677*^6, 49.127, 19.2, 
  3.057, 1.756, 752.788, 38.6, 272.509, 2.42, 1.5, 18.1, 1.188, 0.8, 64.1}, 
 {"LBR", "Africa", "Liberia", "2020-04-18", 76., 3., 7., 1., 15.027, 0.593, 
  1.384, 0.198, "", "", "", "", "", "", "", 87.96, 5.057677*^6, 49.127, 19.2, 
  3.057, 1.756, 752.788, 38.6, 272.509, 2.42, 1.5, 18.1, 1.188, 0.8, 64.1}, 
 {"LBR", "Africa", "Liberia", "2020-04-19", 81., 5., 7., 0., 16.015, 0.989, 
  1.384, 0., "", "", "", "", "", "", "", 87.96, 5.057677*^6, 49.127, 19.2, 
  3.057, 1.756, 752.788, 38.6, 272.509, 2.42, 1.5, 18.1, 1.188, 0.8, 64.1}, 
 {"LBR", "Africa", "Liberia", "2020-04-20", 91., 10., 8., 1., 17.992, 1.977, 
  1.582, 0.198, "", "", "", "", "", "", "", 87.96, 5.057677*^6, 49.127, 19.2, 
  3.057, 1.756, 752.788, 38.6, 272.509, 2.42, 1.5, 18.1, 1.188, 0.8, 64.1}, 
 {"LBR", "Africa", "Liberia", "2020-04-21", 99., 8., 8., 0., 19.574, 1.582, 
  1.582, 0., "", "", "", "", "", "", "", 87.96, 5.057677*^6, 49.127, 19.2, 
  3.057, 1.756, 752.788, 38.6, 272.509, 2.42, 1.5, 18.1, 1.188, 0.8, 64.1}, 
 {"LBR", "Africa", "Liberia", "2020-04-22", 101., 2., 8., 0., 19.97, 0.395, 
  1.582, 0., "", "", "", "", "", "", "", 87.96, 5.057677*^6, 49.127, 19.2, 
  3.057, 1.756, 752.788, 38.6, 272.509, 2.42, 1.5, 18.1, 1.188, 0.8, 64.1}, 
 {"LBR", "Africa", "Liberia", "2020-04-23", 101., 0., 8., 0., 19.97, 0., 
  1.582, 0., "", "", "", "", "", "", "", 87.96, 5.057677*^6, 49.127, 19.2, 
  3.057, 1.756, 752.788, 38.6, 272.509, 2.42, 1.5, 18.1, 1.188, 0.8, 64.1}, 
 {"LBR", "Africa", "Liberia", "2020-04-24", 101., 0., 8., 0., 19.97, 0., 
  1.582, 0., "", "", "", "", "", "", "", 87.96, 5.057677*^6, 49.127, 19.2, 
  3.057, 1.756, 752.788, 38.6, 272.509, 2.42, 1.5, 18.1, 1.188, 0.8, 64.1}, 
 {"LBR", "Africa", "Liberia", "2020-04-25", 117., 16., 8., 0., 23.133, 3.164, 
  1.582, 0., "", "", "", "", "", "", "", 87.96, 5.057677*^6, 49.127, 19.2, 
  3.057, 1.756, 752.788, 38.6, 272.509, 2.42, 1.5, 18.1, 1.188, 0.8, 64.1}, 
 {"LBR", "Africa", "Liberia", "2020-04-26", 120., 3., 11., 3., 23.726, 0.593, 
  2.175, 0.593, "", "", "", "", "", "", "", 87.96, 5.057677*^6, 49.127, 19.2, 
  3.057, 1.756, 752.788, 38.6, 272.509, 2.42, 1.5, 18.1, 1.188, 0.8, 64.1}, 
 {"LBR", "Africa", "Liberia", "2020-04-27", 124., 4., 12., 1., 24.517, 0.791, 
  2.373, 0.198, "", "", "", "", "", "", "", 87.96, 5.057677*^6, 49.127, 19.2, 
  3.057, 1.756, 752.788, 38.6, 272.509, 2.42, 1.5, 18.1, 1.188, 0.8, 64.1}, 
 {"LBR", "Africa", "Liberia", "2020-04-28", 133., 9., 16., 4., 26.297, 1.779, 
  3.164, 0.791, "", "", "", "", "", "", "", 87.96, 5.057677*^6, 49.127, 19.2, 
  3.057, 1.756, 752.788, 38.6, 272.509, 2.42, 1.5, 18.1, 1.188, 0.8, 64.1}, 
 {"LBR", "Africa", "Liberia", "2020-04-29", 141., 8., 16., 0., 27.878, 1.582, 
  3.164, 0., "", "", "", "", "", "", "", 87.96, 5.057677*^6, 49.127, 19.2, 
  3.057, 1.756, 752.788, 38.6, 272.509, 2.42, 1.5, 18.1, 1.188, 0.8, 64.1}, 
 {"LBR", "Africa", "Liberia", "2020-04-30", 141., 0., 16., 0., 27.878, 0., 
  3.164, 0., "", "", "", "", "", "", "", 87.96, 5.057677*^6, 49.127, 19.2, 
  3.057, 1.756, 752.788, 38.6, 272.509, 2.42, 1.5, 18.1, 1.188, 0.8, 64.1}, 
 {"LBR", "Africa", "Liberia", "2020-05-01", 141., 0., 16., 0., 27.878, 0., 
  3.164, 0., "", "", "", "", "", "", "", 87.96, 5.057677*^6, 49.127, 19.2, 
  3.057, 1.756, 752.788, 38.6, 272.509, 2.42, 1.5, 18.1, 1.188, 0.8, 64.1}, 
 {"LBR", "Africa", "Liberia", "2020-05-02", 152., 11., 18., 2., 30.053, 
  2.175, 3.559, 0.395, "", "", "", "", "", "", "", 87.96, 5.057677*^6, 
  49.127, 19.2, 3.057, 1.756, 752.788, 38.6, 272.509, 2.42, 1.5, 18.1, 1.188, 
  0.8, 64.1}, {"LBR", "Africa", "Liberia", "2020-05-03", 154., 2., 18., 0., 
  30.449, 0.395, 3.559, 0., "", "", "", "", "", "", "", 87.96, 5.057677*^6, 
  49.127, 19.2, 3.057, 1.756, 752.788, 38.6, 272.509, 2.42, 1.5, 18.1, 1.188, 
  0.8, 64.1}, {"LBR", "Africa", "Liberia", "2020-05-04", 158., 4., 18., 0., 
  31.24, 0.791, 3.559, 0., "", "", "", "", "", "", "", 87.96, 5.057677*^6, 
  49.127, 19.2, 3.057, 1.756, 752.788, 38.6, 272.509, 2.42, 1.5, 18.1, 1.188, 
  0.8, 64.1}, {"LBR", "Africa", "Liberia", "2020-05-05", 166., 8., 18., 0., 
  32.821, 1.582, 3.559, 0., "", "", "", "", "", "", "", 87.96, 5.057677*^6, 
  49.127, 19.2, 3.057, 1.756, 752.788, 38.6, 272.509, 2.42, 1.5, 18.1, 1.188, 
  0.8, 64.1}, {"LBR", "Africa", "Liberia", "2020-05-06", 170., 4., 20., 2., 
  33.612, 0.791, 3.954, 0.395, "", "", "", "", "", "", "", 87.96, 
  5.057677*^6, 49.127, 19.2, 3.057, 1.756, 752.788, 38.6, 272.509, 2.42, 1.5, 
  18.1, 1.188, 0.8, 64.1}, {"LBR", "Africa", "Liberia", "2020-05-07", 178., 
  8., 20., 0., 35.194, 1.582, 3.954, 0., "", "", "", "", "", "", "", 87.96, 
  5.057677*^6, 49.127, 19.2, 3.057, 1.756, 752.788, 38.6, 272.509, 2.42, 1.5, 
  18.1, 1.188, 0.8, 64.1}, {"LBR", "Africa", "Liberia", "2020-05-08", 189., 
  11., 20., 0., 37.369, 2.175, 3.954, 0., "", "", "", "", "", "", "", 87.96, 
  5.057677*^6, 49.127, 19.2, 3.057, 1.756, 752.788, 38.6, 272.509, 2.42, 1.5, 
  18.1, 1.188, 0.8, 64.1}, {"LBR", "Africa", "Liberia", "2020-05-09", 199., 
  10., 20., 0., 39.346, 1.977, 3.954, 0., "", "", "", "", "", "", "", 87.96, 
  5.057677*^6, 49.127, 19.2, 3.057, 1.756, 752.788, 38.6, 272.509, 2.42, 1.5, 
  18.1, 1.188, 0.8, 64.1}, {"LBR", "Africa", "Liberia", "2020-05-10", 199., 
  0., 20., 0., 39.346, 0., 3.954, 0., "", "", "", "", "", "", "", 87.96, 
  5.057677*^6, 49.127, 19.2, 3.057, 1.756, 752.788, 38.6, 272.509, 2.42, 1.5, 
  18.1, 1.188, 0.8, 64.1}, {"LBR", "Africa", "Liberia", "2020-05-11", 199., 
  0., 20., 0., 39.346, 0., 3.954, 0., "", "", "", "", "", "", "", 87.96, 
  5.057677*^6, 49.127, 19.2, 3.057, 1.756, 752.788, 38.6, 272.509, 2.42, 1.5, 
  18.1, 1.188, 0.8, 64.1}, {"LBR", "Africa", "Liberia", "2020-05-12", 211., 
  12., 20., 0., 41.719, 2.373, 3.954, 0., "", "", "", "", "", "", "", 87.96, 
  5.057677*^6, 49.127, 19.2, 3.057, 1.756, 752.788, 38.6, 272.509, 2.42, 1.5, 
  18.1, 1.188, 0.8, 64.1}, {"LBR", "Africa", "Liberia", "2020-05-13", 212., 
  1., 20., 0., 41.916, 0.198, 3.954, 0., "", "", "", "", "", "", "", 87.96, 
  5.057677*^6, 49.127, 19.2, 3.057, 1.756, 752.788, 38.6, 272.509, 2.42, 1.5, 
  18.1, 1.188, 0.8, 64.1}, {"LBR", "Africa", "Liberia", "2020-05-14", 213., 
  1., 20., 0., 42.114, 0.198, 3.954, 0., "", "", "", "", "", "", "", 87.96, 
  5.057677*^6, 49.127, 19.2, 3.057, 1.756, 752.788, 38.6, 272.509, 2.42, 1.5, 
  18.1, 1.188, 0.8, 64.1}, {"LBR", "Africa", "Liberia", "2020-05-15", 215., 
  2., 20., 0., 42.51, 0.395, 3.954, 0., "", "", "", "", "", "", "", 87.96, 
  5.057677*^6, 49.127, 19.2, 3.057, 1.756, 752.788, 38.6, 272.509, 2.42, 1.5, 
  18.1, 1.188, 0.8, 64.1}, {"LBR", "Africa", "Liberia", "2020-05-16", 219., 
  4., 20., 0., 43.301, 0.791, 3.954, 0., "", "", "", "", "", "", "", 87.96, 
  5.057677*^6, 49.127, 19.2, 3.057, 1.756, 752.788, 38.6, 272.509, 2.42, 1.5, 
  18.1, 1.188, 0.8, 64.1}, {"LBR", "Africa", "Liberia", "2020-05-17", 223., 
  4., 20., 0., 44.091, 0.791, 3.954, 0., "", "", "", "", "", "", "", 87.96, 
  5.057677*^6, 49.127, 19.2, 3.057, 1.756, 752.788, 38.6, 272.509, 2.42, 1.5, 
  18.1, 1.188, 0.8, 64.1}, {"LBR", "Africa", "Liberia", "2020-05-18", 226., 
  3., 21., 1., 44.685, 0.593, 4.152, 0.198, "", "", "", "", "", "", "", 
  87.96, 5.057677*^6, 49.127, 19.2, 3.057, 1.756, 752.788, 38.6, 272.509, 
  2.42, 1.5, 18.1, 1.188, 0.8, 64.1}, {"LBR", "Africa", "Liberia", 
  "2020-05-19", 229., 3., 22., 1., 45.278, 0.593, 4.35, 0.198, "", "", "", 
  "", "", "", "", 87.96, 5.057677*^6, 49.127, 19.2, 3.057, 1.756, 752.788, 
  38.6, 272.509, 2.42, 1.5, 18.1, 1.188, 0.8, 64.1}, 
 {"LBR", "Africa", "Liberia", "2020-05-20", 233., 4., 23., 1., 46.069, 0.791, 
  4.548, 0.198, "", "", "", "", "", "", "", 87.96, 5.057677*^6, 49.127, 19.2, 
  3.057, 1.756, 752.788, 38.6, 272.509, 2.42, 1.5, 18.1, 1.188, 0.8, 64.1}, 
 {"LBR", "Africa", "Liberia", "2020-05-21", 238., 5., 23., 0., 47.057, 0.989, 
  4.548, 0., "", "", "", "", "", "", "", 87.96, 5.057677*^6, 49.127, 19.2, 
  3.057, 1.756, 752.788, 38.6, 272.509, 2.42, 1.5, 18.1, 1.188, 0.8, 64.1}, 
 {"LBR", "Africa", "Liberia", "2020-05-22", 240., 2., 23., 0., 47.453, 0.395, 
  4.548, 0., "", "", "", "", "", "", "", 87.96, 5.057677*^6, 49.127, 19.2, 
  3.057, 1.756, 752.788, 38.6, 272.509, 2.42, 1.5, 18.1, 1.188, 0.8, 64.1}, 
 {"LBR", "Africa", "Liberia", "2020-05-23", 249., 9., 24., 1., 49.232, 1.779, 
  4.745, 0.198, "", "", "", "", "", "", "", 84.26, 5.057677*^6, 49.127, 19.2, 
  3.057, 1.756, 752.788, 38.6, 272.509, 2.42, 1.5, 18.1, 1.188, 0.8, 64.1}, 
 {"LBR", "Africa", "Liberia", "2020-05-24", 255., 6., 26., 2., 50.418, 1.186, 
  5.141, 0.395, "", "", "", "", "", "", "", 84.26, 5.057677*^6, 49.127, 19.2, 
  3.057, 1.756, 752.788, 38.6, 272.509, 2.42, 1.5, 18.1, 1.188, 0.8, 64.1}, 
 {"LBR", "Africa", "Liberia", "2020-05-25", 265., 10., 26., 0., 52.396, 
  1.977, 5.141, 0., "", "", "", "", "", "", "", 84.26, 5.057677*^6, 49.127, 
  19.2, 3.057, 1.756, 752.788, 38.6, 272.509, 2.42, 1.5, 18.1, 1.188, 0.8, 
  64.1}, {"LBR", "Africa", "Liberia", "2020-05-26", 265., 0., 26., 0., 
  52.396, 0., 5.141, 0., "", "", "", "", "", "", "", 84.26, 5.057677*^6, 
  49.127, 19.2, 3.057, 1.756, 752.788, 38.6, 272.509, 2.42, 1.5, 18.1, 1.188, 
  0.8, 64.1}, {"LBR", "Africa", "Liberia", "2020-05-27", 266., 1., 26., 0., 
  52.593, 0.198, 5.141, 0., "", "", "", "", "", "", "", 84.26, 5.057677*^6, 
  49.127, 19.2, 3.057, 1.756, 752.788, 38.6, 272.509, 2.42, 1.5, 18.1, 1.188, 
  0.8, 64.1}, {"LBR", "Africa", "Liberia", "2020-05-28", 266., 0., 27., 1., 
  52.593, 0., 5.338, 0.198, "", "", "", "", "", "", "", 84.26, 5.057677*^6, 
  49.127, 19.2, 3.057, 1.756, 752.788, 38.6, 272.509, 2.42, 1.5, 18.1, 1.188, 
  0.8, 64.1}, {"LBR", "Africa", "Liberia", "2020-05-29", 269., 3., 27., 0., 
  53.186, 0.593, 5.338, 0., "", "", "", "", "", "", "", 84.26, 5.057677*^6, 
  49.127, 19.2, 3.057, 1.756, 752.788, 38.6, 272.509, 2.42, 1.5, 18.1, 1.188, 
  0.8, 64.1}, {"LBR", "Africa", "Liberia", "2020-05-30", 273., 4., 27., 0., 
  53.977, 0.791, 5.338, 0., "", "", "", "", "", "", "", 84.26, 5.057677*^6, 
  49.127, 19.2, 3.057, 1.756, 752.788, 38.6, 272.509, 2.42, 1.5, 18.1, 1.188, 
  0.8, 64.1}, {"LBR", "Africa", "Liberia", "2020-05-31", 280., 7., 27., 0., 
  55.361, 1.384, 5.338, 0., "", "", "", "", "", "", "", 84.26, 5.057677*^6, 
  49.127, 19.2, 3.057, 1.756, 752.788, 38.6, 272.509, 2.42, 1.5, 18.1, 1.188, 
  0.8, 64.1}, {"LBR", "Africa", "Liberia", "2020-06-01", 288., 8., 27., 0., 
  56.943, 1.582, 5.338, 0., "", "", "", "", "", "", "", 84.26, 5.057677*^6, 
  49.127, 19.2, 3.057, 1.756, 752.788, 38.6, 272.509, 2.42, 1.5, 18.1, 1.188, 
  0.8, 64.1}, {"LBR", "Africa", "Liberia", "2020-06-02", 296., 8., 27., 0., 
  58.525, 1.582, 5.338, 0., "", "", "", "", "", "", "", 84.26, 5.057677*^6, 
  49.127, 19.2, 3.057, 1.756, 752.788, 38.6, 272.509, 2.42, 1.5, 18.1, 1.188, 
  0.8, 64.1}, {"LBR", "Africa", "Liberia", "2020-06-03", 311., 15., 28., 1., 
  61.491, 2.966, 5.536, 0.198, "", "", "", "", "", "", "", 84.26, 
  5.057677*^6, 49.127, 19.2, 3.057, 1.756, 752.788, 38.6, 272.509, 2.42, 1.5, 
  18.1, 1.188, 0.8, 64.1}, {"LBR", "Africa", "Liberia", "2020-06-04", 316., 
  5., 28., 0., 62.479, 0.989, 5.536, 0., "", "", "", "", "", "", "", 87.04, 
  5.057677*^6, 49.127, 19.2, 3.057, 1.756, 752.788, 38.6, 272.509, 2.42, 1.5, 
  18.1, 1.188, 0.8, 64.1}, {"LBR", "Africa", "Liberia", "2020-06-05", 321., 
  5., 28., 0., 63.468, 0.989, 5.536, 0., "", "", "", "", "", "", "", 79.63, 
  5.057677*^6, 49.127, 19.2, 3.057, 1.756, 752.788, 38.6, 272.509, 2.42, 1.5, 
  18.1, 1.188, 0.8, 64.1}, {"LBR", "Africa", "Liberia", "2020-06-06", 334., 
  13., 30., 2., 66.038, 2.57, 5.932, 0.395, "", "", "", "", "", "", "", 
  79.63, 5.057677*^6, 49.127, 19.2, 3.057, 1.756, 752.788, 38.6, 272.509, 
  2.42, 1.5, 18.1, 1.188, 0.8, 64.1}, {"LBR", "Africa", "Liberia", 
  "2020-06-07", 345., 11., 30., 0., 68.213, 2.175, 5.932, 0., "", "", "", "", 
  "", "", "", 79.63, 5.057677*^6, 49.127, 19.2, 3.057, 1.756, 752.788, 38.6, 
  272.509, 2.42, 1.5, 18.1, 1.188, 0.8, 64.1}, 
 {"LBR", "Africa", "Liberia", "2020-06-08", 359., 14., 30., 0., 70.981, 
  2.768, 5.932, 0., "", "", "", "", "", "", "", 79.63, 5.057677*^6, 49.127, 
  19.2, 3.057, 1.756, 752.788, 38.6, 272.509, 2.42, 1.5, 18.1, 1.188, 0.8, 
  64.1}, {"LBR", "Africa", "Liberia", "2020-06-09", 370., 11., 30., 0., 
  73.156, 2.175, 5.932, 0., "", "", "", "", "", "", "", 79.63, 5.057677*^6, 
  49.127, 19.2, 3.057, 1.756, 752.788, 38.6, 272.509, 2.42, 1.5, 18.1, 1.188, 
  0.8, 64.1}, {"LBR", "Africa", "Liberia", "2020-06-10", 383., 13., 31., 1., 
  75.726, 2.57, 6.129, 0.198, "", "", "", "", "", "", "", 79.63, 5.057677*^6, 
  49.127, 19.2, 3.057, 1.756, 752.788, 38.6, 272.509, 2.42, 1.5, 18.1, 1.188, 
  0.8, 64.1}, {"LBR", "Africa", "Liberia", "2020-06-11", 397., 14., 31., 0., 
  78.495, 2.768, 6.129, 0., "", "", "", "", "", "", "", 79.63, 5.057677*^6, 
  49.127, 19.2, 3.057, 1.756, 752.788, 38.6, 272.509, 2.42, 1.5, 18.1, 1.188, 
  0.8, 64.1}, {"LBR", "Africa", "Liberia", "2020-06-12", 410., 13., 31., 0., 
  81.065, 2.57, 6.129, 0., "", "", "", "", "", "", "", 79.63, 5.057677*^6, 
  49.127, 19.2, 3.057, 1.756, 752.788, 38.6, 272.509, 2.42, 1.5, 18.1, 1.188, 
  0.8, 64.1}, {"LBR", "Africa", "Liberia", "2020-06-13", 421., 11., 32., 1., 
  83.24, 2.175, 6.327, 0.198, "", "", "", "", "", "", "", 79.63, 5.057677*^6, 
  49.127, 19.2, 3.057, 1.756, 752.788, 38.6, 272.509, 2.42, 1.5, 18.1, 1.188, 
  0.8, 64.1}, {"LBR", "Africa", "Liberia", "2020-06-14", 446., 25., 32., 0., 
  88.183, 4.943, 6.327, 0., "", "", "", "", "", "", "", 79.63, 5.057677*^6, 
  49.127, 19.2, 3.057, 1.756, 752.788, 38.6, 272.509, 2.42, 1.5, 18.1, 1.188, 
  0.8, 64.1}, {"LBR", "Africa", "Liberia", "2020-06-15", 458., 12., 32., 0., 
  90.555, 2.373, 6.327, 0., "", "", "", "", "", "", "", 79.63, 5.057677*^6, 
  49.127, 19.2, 3.057, 1.756, 752.788, 38.6, 272.509, 2.42, 1.5, 18.1, 1.188, 
  0.8, 64.1}, {"LBR", "Africa", "Liberia", "2020-06-16", 498., 40., 33., 1., 
  98.464, 7.909, 6.525, 0.198, "", "", "", "", "", "", "", 79.63, 
  5.057677*^6, 49.127, 19.2, 3.057, 1.756, 752.788, 38.6, 272.509, 2.42, 1.5, 
  18.1, 1.188, 0.8, 64.1}, {"LBR", "Africa", "Liberia", "2020-06-17", 509., 
  11., 33., 0., 100.639, 2.175, 6.525, 0., "", "", "", "", "", "", "", 79.63, 
  5.057677*^6, 49.127, 19.2, 3.057, 1.756, 752.788, 38.6, 272.509, 2.42, 1.5, 
  18.1, 1.188, 0.8, 64.1}, {"LBR", "Africa", "Liberia", "2020-06-18", 509., 
  0., 33., 0., 100.639, 0., 6.525, 0., "", "", "", "", "", "", "", 79.63, 
  5.057677*^6, 49.127, 19.2, 3.057, 1.756, 752.788, 38.6, 272.509, 2.42, 1.5, 
  18.1, 1.188, 0.8, 64.1}, {"LBR", "Africa", "Liberia", "2020-06-19", 542., 
  33., 33., 0., 107.164, 6.525, 6.525, 0., "", "", "", "", "", "", "", 79.63, 
  5.057677*^6, 49.127, 19.2, 3.057, 1.756, 752.788, 38.6, 272.509, 2.42, 1.5, 
  18.1, 1.188, 0.8, 64.1}, {"LBR", "Africa", "Liberia", "2020-06-20", 581., 
  39., 33., 0., 114.875, 7.711, 6.525, 0., "", "", "", "", "", "", "", 79.63, 
  5.057677*^6, 49.127, 19.2, 3.057, 1.756, 752.788, 38.6, 272.509, 2.42, 1.5, 
  18.1, 1.188, 0.8, 64.1}, {"LBR", "Africa", "Liberia", "2020-06-21", 601., 
  20., 33., 0., 118.829, 3.954, 6.525, 0., "", "", "", "", "", "", "", 79.63, 
  5.057677*^6, 49.127, 19.2, 3.057, 1.756, 752.788, 38.6, 272.509, 2.42, 1.5, 
  18.1, 1.188, 0.8, 64.1}, {"LBR", "Africa", "Liberia", "2020-06-22", 626., 
  25., 34., 1., 123.772, 4.943, 6.722, 0.198, "", "", "", "", "", "", "", 
  84.26, 5.057677*^6, 49.127, 19.2, 3.057, 1.756, 752.788, 38.6, 272.509, 
  2.42, 1.5, 18.1, 1.188, 0.8, 64.1}, {"LBR", "Africa", "Liberia", 
  "2020-06-23", 650., 24., 34., 0., 128.517, 4.745, 6.722, 0., "", "", "", 
  "", "", "", "", 84.26, 5.057677*^6, 49.127, 19.2, 3.057, 1.756, 752.788, 
  38.6, 272.509, 2.42, 1.5, 18.1, 1.188, 0.8, 64.1}, 
 {"LBR", "Africa", "Liberia", "2020-06-24", 652., 2., 34., 0., 128.913, 
  0.395, 6.722, 0., "", "", "", "", "", "", "", 84.26, 5.057677*^6, 49.127, 
  19.2, 3.057, 1.756, 752.788, 38.6, 272.509, 2.42, 1.5, 18.1, 1.188, 0.8, 
  64.1}, {"LBR", "Africa", "Liberia", "2020-06-25", 662., 10., 34., 0., 
  130.89, 1.977, 6.722, 0., "", "", "", "", "", "", "", 84.26, 5.057677*^6, 
  49.127, 19.2, 3.057, 1.756, 752.788, 38.6, 272.509, 2.42, 1.5, 18.1, 1.188, 
  0.8, 64.1}, {"LBR", "Africa", "Liberia", "2020-06-26", 681., 19., 34., 0., 
  134.647, 3.757, 6.722, 0., "", "", "", "", "", "", "", 84.26, 5.057677*^6, 
  49.127, 19.2, 3.057, 1.756, 752.788, 38.6, 272.509, 2.42, 1.5, 18.1, 1.188, 
  0.8, 64.1}, {"LBR", "Africa", "Liberia", "2020-06-27", 684., 3., 34., 0., 
  135.24, 0.593, 6.722, 0., "", "", "", "", "", "", "", 84.26, 5.057677*^6, 
  49.127, 19.2, 3.057, 1.756, 752.788, 38.6, 272.509, 2.42, 1.5, 18.1, 1.188, 
  0.8, 64.1}, {"LBR", "Africa", "Liberia", "2020-06-28", 729., 45., 34., 0., 
  144.137, 8.897, 6.722, 0., "", "", "", "", "", "", "", 84.26, 5.057677*^6, 
  49.127, 19.2, 3.057, 1.756, 752.788, 38.6, 272.509, 2.42, 1.5, 18.1, 1.188, 
  0.8, 64.1}, {"LBR", "Africa", "Liberia", "2020-06-29", 768., 39., 34., 0., 
  151.848, 7.711, 6.722, 0., "", "", "", "", "", "", "", 84.26, 5.057677*^6, 
  49.127, 19.2, 3.057, 1.756, 752.788, 38.6, 272.509, 2.42, 1.5, 18.1, 1.188, 
  0.8, 64.1}, {"LBR", "Africa", "Liberia", "2020-06-30", 770., 2., 36., 2., 
  152.244, 0.395, 7.118, 0.395, "", "", "", "", "", "", "", "", 5.057677*^6, 
  49.127, 19.2, 3.057, 1.756, 752.788, 38.6, 272.509, 2.42, 1.5, 18.1, 1.188, 
  0.8, 64.1}, {"LBR", "Africa", "Liberia", "2020-07-01", 780., 10., 36., 0., 
  154.221, 1.977, 7.118, 0., "", "", "", "", "", "", "", "", 5.057677*^6, 
  49.127, 19.2, 3.057, 1.756, 752.788, 38.6, 272.509, 2.42, 1.5, 18.1, 1.188, 
  0.8, 64.1}, {"LBR", "Africa", "Liberia", "2020-07-02", 804., 24., 37., 1., 
  158.966, 4.745, 7.316, 0.198, "", "", "", "", "", "", "", "", 5.057677*^6, 
  49.127, 19.2, 3.057, 1.756, 752.788, 38.6, 272.509, 2.42, 1.5, 18.1, 1.188, 
  0.8, 64.1}, {"LBR", "Africa", "Liberia", "2020-07-03", 819., 15., 37., 0., 
  161.932, 2.966, 7.316, 0., "", "", "", "", "", "", "", "", 5.057677*^6, 
  49.127, 19.2, 3.057, 1.756, 752.788, 38.6, 272.509, 2.42, 1.5, 18.1, 1.188, 
  0.8, 64.1}, {"LBR", "Africa", "Liberia", "2020-07-04", 833., 14., 37., 0., 
  164.7, 2.768, 7.316, 0., "", "", "", "", "", "", "", "", 5.057677*^6, 
  49.127, 19.2, 3.057, 1.756, 752.788, 38.6, 272.509, 2.42, 1.5, 18.1, 1.188, 
  0.8, 64.1}, {"LBR", "Africa", "Liberia", "2020-07-05", 869., 36., 37., 0., 
  171.818, 7.118, 7.316, 0., "", "", "", "", "", "", "", "", 5.057677*^6, 
  49.127, 19.2, 3.057, 1.756, 752.788, 38.6, 272.509, 2.42, 1.5, 18.1, 1.188, 
  0.8, 64.1}, {"LBR", "Africa", "Liberia", "2020-07-06", 874., 5., 37., 0., 
  172.807, 0.989, 7.316, 0., "", "", "", "", "", "", "", "", 5.057677*^6, 
  49.127, 19.2, 3.057, 1.756, 752.788, 38.6, 272.509, 2.42, 1.5, 18.1, 1.188, 
  0.8, 64.1}, {"LBR", "Africa", "Liberia", "2020-07-07", 891., 17., 39., 2., 
  176.168, 3.361, 7.711, 0.395, "", "", "", "", "", "", "", "", 5.057677*^6, 
  49.127, 19.2, 3.057, 1.756, 752.788, 38.6, 272.509, 2.42, 1.5, 18.1, 1.188, 
  0.8, 64.1}, {"LBR", "Africa", "Liberia", "2020-07-08", 917., 26., 41., 2., 
  181.309, 5.141, 8.106, 0.395, "", "", "", "", "", "", "", "", 5.057677*^6, 
  49.127, 19.2, 3.057, 1.756, 752.788, 38.6, 272.509, 2.42, 1.5, 18.1, 1.188, 
  0.8, 64.1}, {"LBY", "Africa", "Libya", "2020-03-25", 1., 1., 0., 0., 0.146, 
  0.146, 0., 0., "", "", "", "", "", "", "", 90.74, 6.871287*^6, 3.623, 29., 
  4.424, 2.816, 17881.509, "", 341.862, 10.43, "", "", "", 3.7, 72.91}, 
 {"LBY", "Africa", "Libya", "2020-03-26", 1., 0., 0., 0., 0.146, 0., 0., 0., 
  "", "", "", "", "", "", "", 90.74, 6.871287*^6, 3.623, 29., 4.424, 2.816, 
  17881.509, "", 341.862, 10.43, "", "", "", 3.7, 72.91}, 
 {"LBY", "Africa", "Libya", "2020-03-27", 1., 0., 0., 0., 0.146, 0., 0., 0., 
  "", "", "", "", "", "", "", 90.74, 6.871287*^6, 3.623, 29., 4.424, 2.816, 
  17881.509, "", 341.862, 10.43, "", "", "", 3.7, 72.91}, 
 {"LBY", "Africa", "Libya", "2020-03-28", 1., 0., 0., 0., 0.146, 0., 0., 0., 
  "", "", "", "", "", "", "", 90.74, 6.871287*^6, 3.623, 29., 4.424, 2.816, 
  17881.509, "", 341.862, 10.43, "", "", "", 3.7, 72.91}, 
 {"LBY", "Africa", "Libya", "2020-03-29", 1., 0., 0., 0., 0.146, 0., 0., 0., 
  "", "", "", "", "", "", "", 90.74, 6.871287*^6, 3.623, 29., 4.424, 2.816, 
  17881.509, "", 341.862, 10.43, "", "", "", 3.7, 72.91}, 
 {"LBY", "Africa", "Libya", "2020-03-30", 8., 7., 0., 0., 1.164, 1.019, 0., 
  0., "", "", "", "", "", "", "", 90.74, 6.871287*^6, 3.623, 29., 4.424, 
  2.816, 17881.509, "", 341.862, 10.43, "", "", "", 3.7, 72.91}, 
 {"LBY", "Africa", "Libya", "2020-03-31", 8., 0., 0., 0., 1.164, 0., 0., 0., 
  "", "", "", "", "", "", "", 90.74, 6.871287*^6, 3.623, 29., 4.424, 2.816, 
  17881.509, "", 341.862, 10.43, "", "", "", 3.7, 72.91}, 
 {"LBY", "Africa", "Libya", "2020-04-01", 10., 2., 0., 0., 1.455, 0.291, 0., 
  0., "", "", "", "", "", "", "", 90.74, 6.871287*^6, 3.623, 29., 4.424, 
  2.816, 17881.509, "", 341.862, 10.43, "", "", "", 3.7, 72.91}, 
 {"LBY", "Africa", "Libya", "2020-04-02", 10., 0., 0., 0., 1.455, 0., 0., 0., 
  "", "", "", "", "", "", "", 90.74, 6.871287*^6, 3.623, 29., 4.424, 2.816, 
  17881.509, "", 341.862, 10.43, "", "", "", 3.7, 72.91}, 
 {"LBY", "Africa", "Libya", "2020-04-03", 11., 1., 1., 1., 1.601, 0.146, 
  0.146, 0.146, "", "", "", "", "", "", "", 90.74, 6.871287*^6, 3.623, 29., 
  4.424, 2.816, 17881.509, "", 341.862, 10.43, "", "", "", 3.7, 72.91}, 
 {"LBY", "Africa", "Libya", "2020-04-04", 11., 0., 1., 0., 1.601, 0., 0.146, 
  0., "", "", "", "", "", "", "", 90.74, 6.871287*^6, 3.623, 29., 4.424, 
  2.816, 17881.509, "", 341.862, 10.43, "", "", "", 3.7, 72.91}, 
 {"LBY", "Africa", "Libya", "2020-04-05", 18., 7., 1., 0., 2.62, 1.019, 
  0.146, 0., "", "", "", "", "", "", "", 90.74, 6.871287*^6, 3.623, 29., 
  4.424, 2.816, 17881.509, "", 341.862, 10.43, "", "", "", 3.7, 72.91}, 
 {"LBY", "Africa", "Libya", "2020-04-06", 18., 0., 1., 0., 2.62, 0., 0.146, 
  0., "", "", "", "", "", "", "", 90.74, 6.871287*^6, 3.623, 29., 4.424, 
  2.816, 17881.509, "", 341.862, 10.43, "", "", "", 3.7, 72.91}, 
 {"LBY", "Africa", "Libya", "2020-04-07", 18., 0., 1., 0., 2.62, 0., 0.146, 
  0., "", "", "", "", "", "", "", 90.74, 6.871287*^6, 3.623, 29., 4.424, 
  2.816, 17881.509, "", 341.862, 10.43, "", "", "", 3.7, 72.91}, 
 {"LBY", "Africa", "Libya", "2020-04-08", 19., 1., 1., 0., 2.765, 0.146, 
  0.146, 0., "", "", "", "", "", "", "", 88.89, 6.871287*^6, 3.623, 29., 
  4.424, 2.816, 17881.509, "", 341.862, 10.43, "", "", "", 3.7, 72.91}, 
 {"LBY", "Africa", "Libya", "2020-04-09", 21., 2., 1., 0., 3.056, 0.291, 
  0.146, 0., "", "", "", "", "", "", "", 88.89, 6.871287*^6, 3.623, 29., 
  4.424, 2.816, 17881.509, "", 341.862, 10.43, "", "", "", 3.7, 72.91}, 
 {"LBY", "Africa", "Libya", "2020-04-10", 24., 3., 1., 0., 3.493, 0.437, 
  0.146, 0., "", "", "", "", "", "", "", 88.89, 6.871287*^6, 3.623, 29., 
  4.424, 2.816, 17881.509, "", 341.862, 10.43, "", "", "", 3.7, 72.91}, 
 {"LBY", "Africa", "Libya", "2020-04-11", 24., 0., 1., 0., 3.493, 0., 0.146, 
  0., "", "", "", "", "", "", "", 88.89, 6.871287*^6, 3.623, 29., 4.424, 
  2.816, 17881.509, "", 341.862, 10.43, "", "", "", 3.7, 72.91}, 
 {"LBY", "Africa", "Libya", "2020-04-12", 25., 1., 1., 0., 3.638, 0.146, 
  0.146, 0., "", "", "", "", "", "", "", 88.89, 6.871287*^6, 3.623, 29., 
  4.424, 2.816, 17881.509, "", 341.862, 10.43, "", "", "", 3.7, 72.91}, 
 {"LBY", "Africa", "Libya", "2020-04-13", 25., 0., 1., 0., 3.638, 0., 0.146, 
  0., "", "", "", "", "", "", "", 88.89, 6.871287*^6, 3.623, 29., 4.424, 
  2.816, 17881.509, "", 341.862, 10.43, "", "", "", 3.7, 72.91}, 
 {"LBY", "Africa", "Libya", "2020-04-14", 26., 1., 1., 0., 3.784, 0.146, 
  0.146, 0., "", "", "", "", "", "", "", 88.89, 6.871287*^6, 3.623, 29., 
  4.424, 2.816, 17881.509, "", 341.862, 10.43, "", "", "", 3.7, 72.91}, 
 {"LBY", "Africa", "Libya", "2020-04-15", 35., 9., 1., 0., 5.094, 1.31, 
  0.146, 0., "", "", "", "", "", "", "", 88.89, 6.871287*^6, 3.623, 29., 
  4.424, 2.816, 17881.509, "", 341.862, 10.43, "", "", "", 3.7, 72.91}, 
 {"LBY", "Africa", "Libya", "2020-04-16", 48., 13., 1., 0., 6.986, 1.892, 
  0.146, 0., "", "", "", "", "", "", "", 96.3, 6.871287*^6, 3.623, 29., 
  4.424, 2.816, 17881.509, "", 341.862, 10.43, "", "", "", 3.7, 72.91}, 
 {"LBY", "Africa", "Libya", "2020-04-17", 49., 1., 1., 0., 7.131, 0.146, 
  0.146, 0., "", "", "", "", "", "", "", 100., 6.871287*^6, 3.623, 29., 
  4.424, 2.816, 17881.509, "", 341.862, 10.43, "", "", "", 3.7, 72.91}, 
 {"LBY", "Africa", "Libya", "2020-04-18", 49., 0., 1., 0., 7.131, 0., 0.146, 
  0., "", "", "", "", "", "", "", 100., 6.871287*^6, 3.623, 29., 4.424, 
  2.816, 17881.509, "", 341.862, 10.43, "", "", "", 3.7, 72.91}, 
 {"LBY", "Africa", "Libya", "2020-04-19", 49., 0., 1., 0., 7.131, 0., 0.146, 
  0., "", "", "", "", "", "", "", 100., 6.871287*^6, 3.623, 29., 4.424, 
  2.816, 17881.509, "", 341.862, 10.43, "", "", "", 3.7, 72.91}, 
 {"LBY", "Africa", "Libya", "2020-04-20", 49., 0., 1., 0., 7.131, 0., 0.146, 
  0., "", "", "", "", "", "", "", 100., 6.871287*^6, 3.623, 29., 4.424, 
  2.816, 17881.509, "", 341.862, 10.43, "", "", "", 3.7, 72.91}, 
 {"LBY", "Africa", "Libya", "2020-04-21", 51., 2., 1., 0., 7.422, 0.291, 
  0.146, 0., "", "", "", "", "", "", "", 100., 6.871287*^6, 3.623, 29., 
  4.424, 2.816, 17881.509, "", 341.862, 10.43, "", "", "", 3.7, 72.91}, 
 {"LBY", "Africa", "Libya", "2020-04-22", 51., 0., 1., 0., 7.422, 0., 0.146, 
  0., "", "", "", "", "", "", "", 100., 6.871287*^6, 3.623, 29., 4.424, 
  2.816, 17881.509, "", 341.862, 10.43, "", "", "", 3.7, 72.91}, 
 {"LBY", "Africa", "Libya", "2020-04-23", 59., 8., 1., 0., 8.586, 1.164, 
  0.146, 0., "", "", "", "", "", "", "", 100., 6.871287*^6, 3.623, 29., 
  4.424, 2.816, 17881.509, "", 341.862, 10.43, "", "", "", 3.7, 72.91}, 
 {"LBY", "Africa", "Libya", "2020-04-24", 60., 1., 2., 1., 8.732, 0.146, 
  0.291, 0.146, "", "", "", "", "", "", "", 100., 6.871287*^6, 3.623, 29., 
  4.424, 2.816, 17881.509, "", 341.862, 10.43, "", "", "", 3.7, 72.91}, 
 {"LBY", "Africa", "Libya", "2020-04-25", 61., 1., 2., 0., 8.878, 0.146, 
  0.291, 0., "", "", "", "", "", "", "", 100., 6.871287*^6, 3.623, 29., 
  4.424, 2.816, 17881.509, "", 341.862, 10.43, "", "", "", 3.7, 72.91}, 
 {"LBY", "Africa", "Libya", "2020-04-26", 61., 0., 2., 0., 8.878, 0., 0.291, 
  0., "", "", "", "", "", "", "", 100., 6.871287*^6, 3.623, 29., 4.424, 
  2.816, 17881.509, "", 341.862, 10.43, "", "", "", 3.7, 72.91}, 
 {"LBY", "Africa", "Libya", "2020-04-27", 61., 0., 2., 0., 8.878, 0., 0.291, 
  0., "", "", "", "", "", "", "", 100., 6.871287*^6, 3.623, 29., 4.424, 
  2.816, 17881.509, "", 341.862, 10.43, "", "", "", 3.7, 72.91}, 
 {"LBY", "Africa", "Libya", "2020-04-28", 61., 0., 2., 0., 8.878, 0., 0.291, 
  0., "", "", "", "", "", "", "", 100., 6.871287*^6, 3.623, 29., 4.424, 
  2.816, 17881.509, "", 341.862, 10.43, "", "", "", 3.7, 72.91}, 
 {"LBY", "Africa", "Libya", "2020-04-29", 61., 0., 2., 0., 8.878, 0., 0.291, 
  0., "", "", "", "", "", "", "", 100., 6.871287*^6, 3.623, 29., 4.424, 
  2.816, 17881.509, "", 341.862, 10.43, "", "", "", 3.7, 72.91}, 
 {"LBY", "Africa", "Libya", "2020-04-30", 61., 0., 2., 0., 8.878, 0., 0.291, 
  0., "", "", "", "", "", "", "", 100., 6.871287*^6, 3.623, 29., 4.424, 
  2.816, 17881.509, "", 341.862, 10.43, "", "", "", 3.7, 72.91}, 
 {"LBY", "Africa", "Libya", "2020-05-01", 61., 0., 3., 1., 8.878, 0., 0.437, 
  0.146, "", "", "", "", "", "", "", 100., 6.871287*^6, 3.623, 29., 4.424, 
  2.816, 17881.509, "", 341.862, 10.43, "", "", "", 3.7, 72.91}, 
 {"LBY", "Africa", "Libya", "2020-05-02", 63., 2., 3., 0., 9.169, 0.291, 
  0.437, 0., "", "", "", "", "", "", "", 100., 6.871287*^6, 3.623, 29., 
  4.424, 2.816, 17881.509, "", 341.862, 10.43, "", "", "", 3.7, 72.91}, 
 {"LBY", "Africa", "Libya", "2020-05-03", 63., 0., 3., 0., 9.169, 0., 0.437, 
  0., "", "", "", "", "", "", "", 100., 6.871287*^6, 3.623, 29., 4.424, 
  2.816, 17881.509, "", 341.862, 10.43, "", "", "", 3.7, 72.91}, 
 {"LBY", "Africa", "Libya", "2020-05-04", 63., 0., 3., 0., 9.169, 0., 0.437, 
  0., "", "", "", "", "", "", "", 100., 6.871287*^6, 3.623, 29., 4.424, 
  2.816, 17881.509, "", 341.862, 10.43, "", "", "", 3.7, 72.91}, 
 {"LBY", "Africa", "Libya", "2020-05-05", 63., 0., 3., 0., 9.169, 0., 0.437, 
  0., "", "", "", "", "", "", "", 100., 6.871287*^6, 3.623, 29., 4.424, 
  2.816, 17881.509, "", 341.862, 10.43, "", "", "", 3.7, 72.91}, 
 {"LBY", "Africa", "Libya", "2020-05-06", 63., 0., 3., 0., 9.169, 0., 0.437, 
  0., "", "", "", "", "", "", "", 100., 6.871287*^6, 3.623, 29., 4.424, 
  2.816, 17881.509, "", 341.862, 10.43, "", "", "", 3.7, 72.91}, 
 {"LBY", "Africa", "Libya", "2020-05-07", 64., 1., 3., 0., 9.314, 0.146, 
  0.437, 0., "", "", "", "", "", "", "", 100., 6.871287*^6, 3.623, 29., 
  4.424, 2.816, 17881.509, "", 341.862, 10.43, "", "", "", 3.7, 72.91}, 
 {"LBY", "Africa", "Libya", "2020-05-08", 64., 0., 3., 0., 9.314, 0., 0.437, 
  0., "", "", "", "", "", "", "", 100., 6.871287*^6, 3.623, 29., 4.424, 
  2.816, 17881.509, "", 341.862, 10.43, "", "", "", 3.7, 72.91}, 
 {"LBY", "Africa", "Libya", "2020-05-09", 64., 0., 3., 0., 9.314, 0., 0.437, 
  0., "", "", "", "", "", "", "", 100., 6.871287*^6, 3.623, 29., 4.424, 
  2.816, 17881.509, "", 341.862, 10.43, "", "", "", 3.7, 72.91}, 
 {"LBY", "Africa", "Libya", "2020-05-10", 64., 0., 3., 0., 9.314, 0., 0.437, 
  0., "", "", "", "", "", "", "", 100., 6.871287*^6, 3.623, 29., 4.424, 
  2.816, 17881.509, "", 341.862, 10.43, "", "", "", 3.7, 72.91}, 
 {"LBY", "Africa", "Libya", "2020-05-11", 64., 0., 3., 0., 9.314, 0., 0.437, 
  0., "", "", "", "", "", "", "", 100., 6.871287*^6, 3.623, 29., 4.424, 
  2.816, 17881.509, "", 341.862, 10.43, "", "", "", 3.7, 72.91}, 
 {"LBY", "Africa", "Libya", "2020-05-12", 64., 0., 3., 0., 9.314, 0., 0.437, 
  0., "", "", "", "", "", "", "", 100., 6.871287*^6, 3.623, 29., 4.424, 
  2.816, 17881.509, "", 341.862, 10.43, "", "", "", 3.7, 72.91}, 
 {"LBY", "Africa", "Libya", "2020-05-13", 64., 0., 3., 0., 9.314, 0., 0.437, 
  0., "", "", "", "", "", "", "", 100., 6.871287*^6, 3.623, 29., 4.424, 
  2.816, 17881.509, "", 341.862, 10.43, "", "", "", 3.7, 72.91}, 
 {"LBY", "Africa", "Libya", "2020-05-14", 64., 0., 3., 0., 9.314, 0., 0.437, 
  0., "", "", "", "", "", "", "", 100., 6.871287*^6, 3.623, 29., 4.424, 
  2.816, 17881.509, "", 341.862, 10.43, "", "", "", 3.7, 72.91}, 
 {"LBY", "Africa", "Libya", "2020-05-15", 64., 0., 3., 0., 9.314, 0., 0.437, 
  0., "", "", "", "", "", "", "", 100., 6.871287*^6, 3.623, 29., 4.424, 
  2.816, 17881.509, "", 341.862, 10.43, "", "", "", 3.7, 72.91}, 
 {"LBY", "Africa", "Libya", "2020-05-16", 64., 0., 3., 0., 9.314, 0., 0.437, 
  0., "", "", "", "", "", "", "", 100., 6.871287*^6, 3.623, 29., 4.424, 
  2.816, 17881.509, "", 341.862, 10.43, "", "", "", 3.7, 72.91}, 
 {"LBY", "Africa", "Libya", "2020-05-17", 65., 1., 3., 0., 9.46, 0.146, 
  0.437, 0., "", "", "", "", "", "", "", 100., 6.871287*^6, 3.623, 29., 
  4.424, 2.816, 17881.509, "", 341.862, 10.43, "", "", "", 3.7, 72.91}, 
 {"LBY", "Africa", "Libya", "2020-05-18", 65., 0., 3., 0., 9.46, 0., 0.437, 
  0., "", "", "", "", "", "", "", 100., 6.871287*^6, 3.623, 29., 4.424, 
  2.816, 17881.509, "", 341.862, 10.43, "", "", "", 3.7, 72.91}, 
 {"LBY", "Africa", "Libya", "2020-05-19", 65., 0., 3., 0., 9.46, 0., 0.437, 
  0., "", "", "", "", "", "", "", 100., 6.871287*^6, 3.623, 29., 4.424, 
  2.816, 17881.509, "", 341.862, 10.43, "", "", "", 3.7, 72.91}, 
 {"LBY", "Africa", "Libya", "2020-05-20", 68., 3., 3., 0., 9.896, 0.437, 
  0.437, 0., "", "", "", "", "", "", "", 100., 6.871287*^6, 3.623, 29., 
  4.424, 2.816, 17881.509, "", 341.862, 10.43, "", "", "", 3.7, 72.91}, 
 {"LBY", "Africa", "Libya", "2020-05-21", 69., 1., 3., 0., 10.042, 0.146, 
  0.437, 0., "", "", "", "", "", "", "", 100., 6.871287*^6, 3.623, 29., 
  4.424, 2.816, 17881.509, "", 341.862, 10.43, "", "", "", 3.7, 72.91}, 
 {"LBY", "Africa", "Libya", "2020-05-22", 71., 2., 3., 0., 10.333, 0.291, 
  0.437, 0., "", "", "", "", "", "", "", 100., 6.871287*^6, 3.623, 29., 
  4.424, 2.816, 17881.509, "", 341.862, 10.43, "", "", "", 3.7, 72.91}, 
 {"LBY", "Africa", "Libya", "2020-05-23", 72., 1., 3., 0., 10.478, 0.146, 
  0.437, 0., "", "", "", "", "", "", "", 100., 6.871287*^6, 3.623, 29., 
  4.424, 2.816, 17881.509, "", 341.862, 10.43, "", "", "", 3.7, 72.91}, 
 {"LBY", "Africa", "Libya", "2020-05-24", 75., 3., 3., 0., 10.915, 0.437, 
  0.437, 0., "", "", "", "", "", "", "", 100., 6.871287*^6, 3.623, 29., 
  4.424, 2.816, 17881.509, "", 341.862, 10.43, "", "", "", 3.7, 72.91}, 
 {"LBY", "Africa", "Libya", "2020-05-25", 75., 0., 3., 0., 10.915, 0., 0.437, 
  0., "", "", "", "", "", "", "", 100., 6.871287*^6, 3.623, 29., 4.424, 
  2.816, 17881.509, "", 341.862, 10.43, "", "", "", 3.7, 72.91}, 
 {"LBY", "Africa", "Libya", "2020-05-26", 75., 0., 3., 0., 10.915, 0., 0.437, 
  0., "", "", "", "", "", "", "", 100., 6.871287*^6, 3.623, 29., 4.424, 
  2.816, 17881.509, "", 341.862, 10.43, "", "", "", 3.7, 72.91}, 
 {"LBY", "Africa", "Libya", "2020-05-27", 77., 2., 3., 0., 11.206, 0.291, 
  0.437, 0., "", "", "", "", "", "", "", 100., 6.871287*^6, 3.623, 29., 
  4.424, 2.816, 17881.509, "", 341.862, 10.43, "", "", "", 3.7, 72.91}, 
 {"LBY", "Africa", "Libya", "2020-05-28", 99., 22., 4., 1., 14.408, 3.202, 
  0.582, 0.146, "", "", "", "", "", "", "", 93.52, 6.871287*^6, 3.623, 29., 
  4.424, 2.816, 17881.509, "", 341.862, 10.43, "", "", "", 3.7, 72.91}, 
 {"LBY", "Africa", "Libya", "2020-05-29", 105., 6., 5., 1., 15.281, 0.873, 
  0.728, 0.146, "", "", "", "", "", "", "", 93.52, 6.871287*^6, 3.623, 29., 
  4.424, 2.816, 17881.509, "", 341.862, 10.43, "", "", "", 3.7, 72.91}, 
 {"LBY", "Africa", "Libya", "2020-05-30", 118., 13., 5., 0., 17.173, 1.892, 
  0.728, 0., "", "", "", "", "", "", "", 93.52, 6.871287*^6, 3.623, 29., 
  4.424, 2.816, 17881.509, "", 341.862, 10.43, "", "", "", 3.7, 72.91}, 
 {"LBY", "Africa", "Libya", "2020-05-31", 130., 12., 5., 0., 18.919, 1.746, 
  0.728, 0., "", "", "", "", "", "", "", 93.52, 6.871287*^6, 3.623, 29., 
  4.424, 2.816, 17881.509, "", 341.862, 10.43, "", "", "", 3.7, 72.91}, 
 {"LBY", "Africa", "Libya", "2020-06-01", 156., 26., 5., 0., 22.703, 3.784, 
  0.728, 0., "", "", "", "", "", "", "", 93.52, 6.871287*^6, 3.623, 29., 
  4.424, 2.816, 17881.509, "", 341.862, 10.43, "", "", "", 3.7, 72.91}, 
 {"LBY", "Africa", "Libya", "2020-06-02", 168., 12., 5., 0., 24.45, 1.746, 
  0.728, 0., "", "", "", "", "", "", "", 93.52, 6.871287*^6, 3.623, 29., 
  4.424, 2.816, 17881.509, "", 341.862, 10.43, "", "", "", 3.7, 72.91}, 
 {"LBY", "Africa", "Libya", "2020-06-03", 182., 14., 5., 0., 26.487, 2.037, 
  0.728, 0., "", "", "", "", "", "", "", 93.52, 6.871287*^6, 3.623, 29., 
  4.424, 2.816, 17881.509, "", 341.862, 10.43, "", "", "", 3.7, 72.91}, 
 {"LBY", "Africa", "Libya", "2020-06-04", 196., 14., 5., 0., 28.524, 2.037, 
  0.728, 0., "", "", "", "", "", "", "", 93.52, 6.871287*^6, 3.623, 29., 
  4.424, 2.816, 17881.509, "", 341.862, 10.43, "", "", "", 3.7, 72.91}, 
 {"LBY", "Africa", "Libya", "2020-06-05", 196., 0., 5., 0., 28.524, 0., 
  0.728, 0., "", "", "", "", "", "", "", 93.52, 6.871287*^6, 3.623, 29., 
  4.424, 2.816, 17881.509, "", 341.862, 10.43, "", "", "", 3.7, 72.91}, 
 {"LBY", "Africa", "Libya", "2020-06-06", 239., 43., 5., 0., 34.782, 6.258, 
  0.728, 0., "", "", "", "", "", "", "", 93.52, 6.871287*^6, 3.623, 29., 
  4.424, 2.816, 17881.509, "", 341.862, 10.43, "", "", "", 3.7, 72.91}, 
 {"LBY", "Africa", "Libya", "2020-06-07", 256., 17., 5., 0., 37.256, 2.474, 
  0.728, 0., "", "", "", "", "", "", "", 93.52, 6.871287*^6, 3.623, 29., 
  4.424, 2.816, 17881.509, "", 341.862, 10.43, "", "", "", 3.7, 72.91}, 
 {"LBY", "Africa", "Libya", "2020-06-08", 256., 0., 5., 0., 37.256, 0., 
  0.728, 0., "", "", "", "", "", "", "", 93.52, 6.871287*^6, 3.623, 29., 
  4.424, 2.816, 17881.509, "", 341.862, 10.43, "", "", "", 3.7, 72.91}, 
 {"LBY", "Africa", "Libya", "2020-06-09", 270., 14., 5., 0., 39.294, 2.037, 
  0.728, 0., "", "", "", "", "", "", "", 93.52, 6.871287*^6, 3.623, 29., 
  4.424, 2.816, 17881.509, "", 341.862, 10.43, "", "", "", 3.7, 72.91}, 
 {"LBY", "Africa", "Libya", "2020-06-10", 332., 62., 5., 0., 48.317, 9.023, 
  0.728, 0., "", "", "", "", "", "", "", 93.52, 6.871287*^6, 3.623, 29., 
  4.424, 2.816, 17881.509, "", 341.862, 10.43, "", "", "", 3.7, 72.91}, 
 {"LBY", "Africa", "Libya", "2020-06-11", 378., 46., 5., 0., 55.012, 6.695, 
  0.728, 0., "", "", "", "", "", "", "", 93.52, 6.871287*^6, 3.623, 29., 
  4.424, 2.816, 17881.509, "", 341.862, 10.43, "", "", "", 3.7, 72.91}, 
 {"LBY", "Africa", "Libya", "2020-06-12", 393., 15., 5., 0., 57.195, 2.183, 
  0.728, 0., "", "", "", "", "", "", "", 93.52, 6.871287*^6, 3.623, 29., 
  4.424, 2.816, 17881.509, "", 341.862, 10.43, "", "", "", 3.7, 72.91}, 
 {"LBY", "Africa", "Libya", "2020-06-13", 409., 16., 6., 1., 59.523, 2.329, 
  0.873, 0.146, "", "", "", "", "", "", "", 93.52, 6.871287*^6, 3.623, 29., 
  4.424, 2.816, 17881.509, "", 341.862, 10.43, "", "", "", 3.7, 72.91}, 
 {"LBY", "Africa", "Libya", "2020-06-14", 418., 9., 8., 2., 60.833, 1.31, 
  1.164, 0.291, "", "", "", "", "", "", "", 93.52, 6.871287*^6, 3.623, 29., 
  4.424, 2.816, 17881.509, "", 341.862, 10.43, "", "", "", 3.7, 72.91}, 
 {"LBY", "Africa", "Libya", "2020-06-15", 418., 0., 8., 0., 60.833, 0., 
  1.164, 0., "", "", "", "", "", "", "", 93.52, 6.871287*^6, 3.623, 29., 
  4.424, 2.816, 17881.509, "", 341.862, 10.43, "", "", "", 3.7, 72.91}, 
 {"LBY", "Africa", "Libya", "2020-06-16", 467., 49., 10., 2., 67.964, 7.131, 
  1.455, 0.291, "", "", "", "", "", "", "", 93.52, 6.871287*^6, 3.623, 29., 
  4.424, 2.816, 17881.509, "", 341.862, 10.43, "", "", "", 3.7, 72.91}, 
 {"LBY", "Africa", "Libya", "2020-06-17", 467., 0., 10., 0., 67.964, 0., 
  1.455, 0., "", "", "", "", "", "", "", 93.52, 6.871287*^6, 3.623, 29., 
  4.424, 2.816, 17881.509, "", 341.862, 10.43, "", "", "", 3.7, 72.91}, 
 {"LBY", "Africa", "Libya", "2020-06-18", 467., 0., 10., 0., 67.964, 0., 
  1.455, 0., "", "", "", "", "", "", "", 93.52, 6.871287*^6, 3.623, 29., 
  4.424, 2.816, 17881.509, "", 341.862, 10.43, "", "", "", 3.7, 72.91}, 
 {"LBY", "Africa", "Libya", "2020-06-19", 500., 33., 10., 0., 72.767, 4.803, 
  1.455, 0., "", "", "", "", "", "", "", 93.52, 6.871287*^6, 3.623, 29., 
  4.424, 2.816, 17881.509, "", 341.862, 10.43, "", "", "", 3.7, 72.91}, 
 {"LBY", "Africa", "Libya", "2020-06-20", 510., 10., 10., 0., 74.222, 1.455, 
  1.455, 0., "", "", "", "", "", "", "", 93.52, 6.871287*^6, 3.623, 29., 
  4.424, 2.816, 17881.509, "", 341.862, 10.43, "", "", "", 3.7, 72.91}, 
 {"LBY", "Africa", "Libya", "2020-06-21", 520., 10., 10., 0., 75.677, 1.455, 
  1.455, 0., "", "", "", "", "", "", "", 93.52, 6.871287*^6, 3.623, 29., 
  4.424, 2.816, 17881.509, "", 341.862, 10.43, "", "", "", 3.7, 72.91}, 
 {"LBY", "Africa", "Libya", "2020-06-22", 544., 24., 10., 0., 79.17, 3.493, 
  1.455, 0., "", "", "", "", "", "", "", 93.52, 6.871287*^6, 3.623, 29., 
  4.424, 2.816, 17881.509, "", 341.862, 10.43, "", "", "", 3.7, 72.91}, 
 {"LBY", "Africa", "Libya", "2020-06-23", 571., 27., 10., 0., 83.099, 3.929, 
  1.455, 0., "", "", "", "", "", "", "", 93.52, 6.871287*^6, 3.623, 29., 
  4.424, 2.816, 17881.509, "", 341.862, 10.43, "", "", "", 3.7, 72.91}, 
 {"LBY", "Africa", "Libya", "2020-06-24", 639., 68., 17., 7., 92.996, 9.896, 
  2.474, 1.019, "", "", "", "", "", "", "", 93.52, 6.871287*^6, 3.623, 29., 
  4.424, 2.816, 17881.509, "", 341.862, 10.43, "", "", "", 3.7, 72.91}, 
 {"LBY", "Africa", "Libya", "2020-06-25", 639., 0., 18., 1., 92.996, 0., 
  2.62, 0.146, "", "", "", "", "", "", "", 93.52, 6.871287*^6, 3.623, 29., 
  4.424, 2.816, 17881.509, "", 341.862, 10.43, "", "", "", 3.7, 72.91}, 
 {"LBY", "Africa", "Libya", "2020-06-26", 698., 59., 18., 0., 101.582, 8.586, 
  2.62, 0., "", "", "", "", "", "", "", 93.52, 6.871287*^6, 3.623, 29., 
  4.424, 2.816, 17881.509, "", 341.862, 10.43, "", "", "", 3.7, 72.91}, 
 {"LBY", "Africa", "Libya", "2020-06-27", 698., 0., 18., 0., 101.582, 0., 
  2.62, 0., "", "", "", "", "", "", "", "", 6.871287*^6, 3.623, 29., 4.424, 
  2.816, 17881.509, "", 341.862, 10.43, "", "", "", 3.7, 72.91}, 
 {"LBY", "Africa", "Libya", "2020-06-28", 713., 15., 18., 0., 103.765, 2.183, 
  2.62, 0., "", "", "", "", "", "", "", "", 6.871287*^6, 3.623, 29., 4.424, 
  2.816, 17881.509, "", 341.862, 10.43, "", "", "", 3.7, 72.91}, 
 {"LBY", "Africa", "Libya", "2020-06-29", 762., 49., 21., 3., 110.896, 7.131, 
  3.056, 0.437, "", "", "", "", "", "", "", "", 6.871287*^6, 3.623, 29., 
  4.424, 2.816, 17881.509, "", 341.862, 10.43, "", "", "", 3.7, 72.91}, 
 {"LBY", "Africa", "Libya", "2020-06-30", 762., 0., 21., 0., 110.896, 0., 
  3.056, 0., "", "", "", "", "", "", "", "", 6.871287*^6, 3.623, 29., 4.424, 
  2.816, 17881.509, "", 341.862, 10.43, "", "", "", 3.7, 72.91}, 
 {"LBY", "Africa", "Libya", "2020-07-01", 824., 62., 24., 3., 119.919, 9.023, 
  3.493, 0.437, "", "", "", "", "", "", "", "", 6.871287*^6, 3.623, 29., 
  4.424, 2.816, 17881.509, "", 341.862, 10.43, "", "", "", 3.7, 72.91}, 
 {"LBY", "Africa", "Libya", "2020-07-02", 858., 34., 24., 0., 124.867, 4.948, 
  3.493, 0., "", "", "", "", "", "", "", "", 6.871287*^6, 3.623, 29., 4.424, 
  2.816, 17881.509, "", 341.862, 10.43, "", "", "", 3.7, 72.91}, 
 {"LBY", "Africa", "Libya", "2020-07-03", 891., 33., 26., 2., 129.67, 4.803, 
  3.784, 0.291, "", "", "", "", "", "", "", "", 6.871287*^6, 3.623, 29., 
  4.424, 2.816, 17881.509, "", 341.862, 10.43, "", "", "", 3.7, 72.91}, 
 {"LBY", "Africa", "Libya", "2020-07-04", 918., 27., 27., 1., 133.599, 3.929, 
  3.929, 0.146, "", "", "", "", "", "", "", "", 6.871287*^6, 3.623, 29., 
  4.424, 2.816, 17881.509, "", 341.862, 10.43, "", "", "", 3.7, 72.91}, 
 {"LBY", "Africa", "Libya", "2020-07-05", 989., 71., 27., 0., 143.932, 
  10.333, 3.929, 0., "", "", "", "", "", "", "", "", 6.871287*^6, 3.623, 29., 
  4.424, 2.816, 17881.509, "", 341.862, 10.43, "", "", "", 3.7, 72.91}, 
 {"LBY", "Africa", "Libya", "2020-07-06", 989., 0., 27., 0., 143.932, 0., 
  3.929, 0., "", "", "", "", "", "", "", "", 6.871287*^6, 3.623, 29., 4.424, 
  2.816, 17881.509, "", 341.862, 10.43, "", "", "", 3.7, 72.91}, 
 {"LBY", "Africa", "Libya", "2020-07-07", 1046., 57., 32., 5., 152.228, 
  8.295, 4.657, 0.728, "", "", "", "", "", "", "", "", 6.871287*^6, 3.623, 
  29., 4.424, 2.816, 17881.509, "", 341.862, 10.43, "", "", "", 3.7, 72.91}, 
 {"LBY", "Africa", "Libya", "2020-07-08", 1182., 136., 35., 3., 172.02, 
  19.793, 5.094, 0.437, "", "", "", "", "", "", "", "", 6.871287*^6, 3.623, 
  29., 4.424, 2.816, 17881.509, "", 341.862, 10.43, "", "", "", 3.7, 72.91}, 
 {"LIE", "Europe", "Liechtenstein", "2020-03-05", 1., 1., 0., 0., 26.221, 
  26.221, 0., 0., "", "", "", "", "", "", "", "", 38137., 237.012, "", "", 
  "", "", "", "", 7.77, "", "", "", 2.397, 82.49}, 
 {"LIE", "Europe", "Liechtenstein", "2020-03-12", 3., 2., 0., 0., 78.664, 
  52.443, 0., 0., "", "", "", "", "", "", "", "", 38137., 237.012, "", "", 
  "", "", "", "", 7.77, "", "", "", 2.397, 82.49}, 
 {"LIE", "Europe", "Liechtenstein", "2020-03-13", 4., 1., 0., 0., 104.885, 
  26.221, 0., 0., "", "", "", "", "", "", "", "", 38137., 237.012, "", "", 
  "", "", "", "", 7.77, "", "", "", 2.397, 82.49}, 
 {"LIE", "Europe", "Liechtenstein", "2020-03-14", 4., 0., 0., 0., 104.885, 
  0., 0., 0., "", "", "", "", "", "", "", "", 38137., 237.012, "", "", "", 
  "", "", "", 7.77, "", "", "", 2.397, 82.49}, 
 {"LIE", "Europe", "Liechtenstein", "2020-03-15", 4., 0., 0., 0., 104.885, 
  0., 0., 0., "", "", "", "", "", "", "", "", 38137., 237.012, "", "", "", 
  "", "", "", 7.77, "", "", "", 2.397, 82.49}, 
 {"LIE", "Europe", "Liechtenstein", "2020-03-16", 7., 3., 0., 0., 183.549, 
  78.664, 0., 0., "", "", "", "", "", "", "", "", 38137., 237.012, "", "", 
  "", "", "", "", 7.77, "", "", "", 2.397, 82.49}, 
 {"LIE", "Europe", "Liechtenstein", "2020-03-17", 7., 0., 0., 0., 183.549, 
  0., 0., 0., "", "", "", "", "", "", "", "", 38137., 237.012, "", "", "", 
  "", "", "", 7.77, "", "", "", 2.397, 82.49}, 
 {"LIE", "Europe", "Liechtenstein", "2020-03-18", 7., 0., 0., 0., 183.549, 
  0., 0., 0., "", "", "", "", "", "", "", "", 38137., 237.012, "", "", "", 
  "", "", "", 7.77, "", "", "", 2.397, 82.49}, 
 {"LIE", "Europe", "Liechtenstein", "2020-03-19", 25., 18., 0., 0., 655.531, 
  471.983, 0., 0., "", "", "", "", "", "", "", "", 38137., 237.012, "", "", 
  "", "", "", "", 7.77, "", "", "", 2.397, 82.49}, 
 {"LIE", "Europe", "Liechtenstein", "2020-03-20", 25., 0., 0., 0., 655.531, 
  0., 0., 0., "", "", "", "", "", "", "", "", 38137., 237.012, "", "", "", 
  "", "", "", 7.77, "", "", "", 2.397, 82.49}, 
 {"LIE", "Europe", "Liechtenstein", "2020-03-21", 34., 9., 0., 0., 891.523, 
  235.991, 0., 0., "", "", "", "", "", "", "", "", 38137., 237.012, "", "", 
  "", "", "", "", 7.77, "", "", "", 2.397, 82.49}, 
 {"LIE", "Europe", "Liechtenstein", "2020-03-22", 36., 2., 0., 0., 943.965, 
  52.443, 0., 0., "", "", "", "", "", "", "", "", 38137., 237.012, "", "", 
  "", "", "", "", 7.77, "", "", "", 2.397, 82.49}, 
 {"LIE", "Europe", "Liechtenstein", "2020-03-23", 46., 10., 0., 0., 1206.178, 
  262.213, 0., 0., "", "", "", "", "", "", "", "", 38137., 237.012, "", "", 
  "", "", "", "", 7.77, "", "", "", 2.397, 82.49}, 
 {"LIE", "Europe", "Liechtenstein", "2020-03-24", 46., 0., 0., 0., 1206.178, 
  0., 0., 0., "", "", "", "", "", "", "", "", 38137., 237.012, "", "", "", 
  "", "", "", 7.77, "", "", "", 2.397, 82.49}, 
 {"LIE", "Europe", "Liechtenstein", "2020-03-25", 47., 1., 0., 0., 1232.399, 
  26.221, 0., 0., "", "", "", "", "", "", "", "", 38137., 237.012, "", "", 
  "", "", "", "", 7.77, "", "", "", 2.397, 82.49}, 
 {"LIE", "Europe", "Liechtenstein", "2020-03-26", 51., 4., 0., 0., 1337.284, 
  104.885, 0., 0., "", "", "", "", "", "", "", "", 38137., 237.012, "", "", 
  "", "", "", "", 7.77, "", "", "", 2.397, 82.49}, 
 {"LIE", "Europe", "Liechtenstein", "2020-03-27", 56., 5., 0., 0., 1468.39, 
  131.106, 0., 0., "", "", "", "", "", "", "", "", 38137., 237.012, "", "", 
  "", "", "", "", 7.77, "", "", "", 2.397, 82.49}, 
 {"LIE", "Europe", "Liechtenstein", "2020-03-28", 60., 4., 0., 0., 1573.275, 
  104.885, 0., 0., "", "", "", "", "", "", "", "", 38137., 237.012, "", "", 
  "", "", "", "", 7.77, "", "", "", 2.397, 82.49}, 
 {"LIE", "Europe", "Liechtenstein", "2020-03-29", 61., 1., 0., 0., 1599.497, 
  26.221, 0., 0., "", "", "", "", "", "", "", "", 38137., 237.012, "", "", 
  "", "", "", "", 7.77, "", "", "", 2.397, 82.49}, 
 {"LIE", "Europe", "Liechtenstein", "2020-03-30", 62., 1., 0., 0., 1625.718, 
  26.221, 0., 0., "", "", "", "", "", "", "", "", 38137., 237.012, "", "", 
  "", "", "", "", 7.77, "", "", "", 2.397, 82.49}, 
 {"LIE", "Europe", "Liechtenstein", "2020-03-31", 64., 2., 0., 0., 1678.16, 
  52.443, 0., 0., "", "", "", "", "", "", "", "", 38137., 237.012, "", "", 
  "", "", "", "", 7.77, "", "", "", 2.397, 82.49}, 
 {"LIE", "Europe", "Liechtenstein", "2020-04-01", 68., 4., 0., 0., 1783.045, 
  104.885, 0., 0., "", "", "", "", "", "", "", "", 38137., 237.012, "", "", 
  "", "", "", "", 7.77, "", "", "", 2.397, 82.49}, 
 {"LIE", "Europe", "Liechtenstein", "2020-04-02", 72., 4., 0., 0., 1887.93, 
  104.885, 0., 0., "", "", "", "", "", "", "", "", 38137., 237.012, "", "", 
  "", "", "", "", 7.77, "", "", "", 2.397, 82.49}, 
 {"LIE", "Europe", "Liechtenstein", "2020-04-03", 75., 3., 0., 0., 1966.594, 
  78.664, 0., 0., "", "", "", "", "", "", "", "", 38137., 237.012, "", "", 
  "", "", "", "", 7.77, "", "", "", 2.397, 82.49}, 
 {"LIE", "Europe", "Liechtenstein", "2020-04-04", 75., 0., 0., 0., 1966.594, 
  0., 0., 0., "", "", "", "", "", "", "", "", 38137., 237.012, "", "", "", 
  "", "", "", 7.77, "", "", "", 2.397, 82.49}, 
 {"LIE", "Europe", "Liechtenstein", "2020-04-05", 77., 2., 1., 1., 2019.037, 
  52.443, 26.221, 26.221, "", "", "", "", "", "", "", "", 38137., 237.012, 
  "", "", "", "", "", "", 7.77, "", "", "", 2.397, 82.49}, 
 {"LIE", "Europe", "Liechtenstein", "2020-04-06", 78., 1., 1., 0., 2045.258, 
  26.221, 26.221, 0., "", "", "", "", "", "", "", "", 38137., 237.012, "", 
  "", "", "", "", "", 7.77, "", "", "", 2.397, 82.49}, 
 {"LIE", "Europe", "Liechtenstein", "2020-04-07", 78., 0., 1., 0., 2045.258, 
  0., 26.221, 0., "", "", "", "", "", "", "", "", 38137., 237.012, "", "", 
  "", "", "", "", 7.77, "", "", "", 2.397, 82.49}, 
 {"LIE", "Europe", "Liechtenstein", "2020-04-08", 78., 0., 1., 0., 2045.258, 
  0., 26.221, 0., "", "", "", "", "", "", "", "", 38137., 237.012, "", "", 
  "", "", "", "", 7.77, "", "", "", 2.397, 82.49}, 
 {"LIE", "Europe", "Liechtenstein", "2020-04-09", 79., 1., 1., 0., 2071.479, 
  26.221, 26.221, 0., "", "", "", "", "", "", "", "", 38137., 237.012, "", 
  "", "", "", "", "", 7.77, "", "", "", 2.397, 82.49}, 
 {"LIE", "Europe", "Liechtenstein", "2020-04-10", 79., 0., 1., 0., 2071.479, 
  0., 26.221, 0., "", "", "", "", "", "", "", "", 38137., 237.012, "", "", 
  "", "", "", "", 7.77, "", "", "", 2.397, 82.49}, 
 {"LIE", "Europe", "Liechtenstein", "2020-04-11", 80., 1., 1., 0., 2097.7, 
  26.221, 26.221, 0., "", "", "", "", "", "", "", "", 38137., 237.012, "", 
  "", "", "", "", "", 7.77, "", "", "", 2.397, 82.49}, 
 {"LIE", "Europe", "Liechtenstein", "2020-04-12", 80., 0., 1., 0., 2097.7, 
  0., 26.221, 0., "", "", "", "", "", "", "", "", 38137., 237.012, "", "", 
  "", "", "", "", 7.77, "", "", "", 2.397, 82.49}, 
 {"LIE", "Europe", "Liechtenstein", "2020-04-13", 80., 0., 1., 0., 2097.7, 
  0., 26.221, 0., "", "", "", "", "", "", "", "", 38137., 237.012, "", "", 
  "", "", "", "", 7.77, "", "", "", 2.397, 82.49}, 
 {"LIE", "Europe", "Liechtenstein", "2020-04-14", 81., 1., 1., 0., 2123.922, 
  26.221, 26.221, 0., "", "", "", "", "", "", "", "", 38137., 237.012, "", 
  "", "", "", "", "", 7.77, "", "", "", 2.397, 82.49}, 
 {"LIE", "Europe", "Liechtenstein", "2020-04-15", 81., 0., 1., 0., 2123.922, 
  0., 26.221, 0., "", "", "", "", "", "", "", "", 38137., 237.012, "", "", 
  "", "", "", "", 7.77, "", "", "", 2.397, 82.49}, 
 {"LIE", "Europe", "Liechtenstein", "2020-04-16", 81., 0., 1., 0., 2123.922, 
  0., 26.221, 0., "", "", "", "", "", "", "", "", 38137., 237.012, "", "", 
  "", "", "", "", 7.77, "", "", "", 2.397, 82.49}, 
 {"LIE", "Europe", "Liechtenstein", "2020-04-17", 81., 0., 1., 0., 2123.922, 
  0., 26.221, 0., "", "", "", "", "", "", "", "", 38137., 237.012, "", "", 
  "", "", "", "", 7.77, "", "", "", 2.397, 82.49}, 
 {"LIE", "Europe", "Liechtenstein", "2020-04-18", 81., 0., 1., 0., 2123.922, 
  0., 26.221, 0., "", "", "", "", "", "", "", "", 38137., 237.012, "", "", 
  "", "", "", "", 7.77, "", "", "", 2.397, 82.49}, 
 {"LIE", "Europe", "Liechtenstein", "2020-04-19", 82., 1., 1., 0., 2150.143, 
  26.221, 26.221, 0., "", "", "", "", "", "", "", "", 38137., 237.012, "", 
  "", "", "", "", "", 7.77, "", "", "", 2.397, 82.49}, 
 {"LIE", "Europe", "Liechtenstein", "2020-04-20", 82., 0., 1., 0., 2150.143, 
  0., 26.221, 0., "", "", "", "", "", "", "", "", 38137., 237.012, "", "", 
  "", "", "", "", 7.77, "", "", "", 2.397, 82.49}, 
 {"LIE", "Europe", "Liechtenstein", "2020-04-21", 82., 0., 1., 0., 2150.143, 
  0., 26.221, 0., "", "", "", "", "", "", "", "", 38137., 237.012, "", "", 
  "", "", "", "", 7.77, "", "", "", 2.397, 82.49}, 
 {"LIE", "Europe", "Liechtenstein", "2020-04-22", 82., 0., 1., 0., 2150.143, 
  0., 26.221, 0., "", "", "", "", "", "", "", "", 38137., 237.012, "", "", 
  "", "", "", "", 7.77, "", "", "", 2.397, 82.49}, 
 {"LIE", "Europe", "Liechtenstein", "2020-04-23", 82., 0., 1., 0., 2150.143, 
  0., 26.221, 0., "", "", "", "", "", "", "", "", 38137., 237.012, "", "", 
  "", "", "", "", 7.77, "", "", "", 2.397, 82.49}, 
 {"LIE", "Europe", "Liechtenstein", "2020-04-24", 82., 0., 1., 0., 2150.143, 
  0., 26.221, 0., "", "", "", "", "", "", "", "", 38137., 237.012, "", "", 
  "", "", "", "", 7.77, "", "", "", 2.397, 82.49}, 
 {"LIE", "Europe", "Liechtenstein", "2020-04-25", 82., 0., 1., 0., 2150.143, 
  0., 26.221, 0., "", "", "", "", "", "", "", "", 38137., 237.012, "", "", 
  "", "", "", "", 7.77, "", "", "", 2.397, 82.49}, 
 {"LIE", "Europe", "Liechtenstein", "2020-04-26", 83., 1., 1., 0., 2176.364, 
  26.221, 26.221, 0., "", "", "", "", "", "", "", "", 38137., 237.012, "", 
  "", "", "", "", "", 7.77, "", "", "", 2.397, 82.49}, 
 {"LIE", "Europe", "Liechtenstein", "2020-04-27", 83., 0., 1., 0., 2176.364, 
  0., 26.221, 0., "", "", "", "", "", "", "", "", 38137., 237.012, "", "", 
  "", "", "", "", 7.77, "", "", "", 2.397, 82.49}, 
 {"LIE", "Europe", "Liechtenstein", "2020-04-28", 83., 0., 1., 0., 2176.364, 
  0., 26.221, 0., "", "", "", "", "", "", "", "", 38137., 237.012, "", "", 
  "", "", "", "", 7.77, "", "", "", 2.397, 82.49}, 
 {"LIE", "Europe", "Liechtenstein", "2020-04-29", 83., 0., 1., 0., 2176.364, 
  0., 26.221, 0., "", "", "", "", "", "", "", "", 38137., 237.012, "", "", 
  "", "", "", "", 7.77, "", "", "", 2.397, 82.49}, 
 {"LIE", "Europe", "Liechtenstein", "2020-04-30", 83., 0., 1., 0., 2176.364, 
  0., 26.221, 0., "", "", "", "", "", "", "", "", 38137., 237.012, "", "", 
  "", "", "", "", 7.77, "", "", "", 2.397, 82.49}, 
 {"LIE", "Europe", "Liechtenstein", "2020-05-01", 83., 0., 1., 0., 2176.364, 
  0., 26.221, 0., "", "", "", "", "", "", "", "", 38137., 237.012, "", "", 
  "", "", "", "", 7.77, "", "", "", 2.397, 82.49}, 
 {"LIE", "Europe", "Liechtenstein", "2020-05-02", 83., 0., 1., 0., 2176.364, 
  0., 26.221, 0., "", "", "", "", "", "", "", "", 38137., 237.012, "", "", 
  "", "", "", "", 7.77, "", "", "", 2.397, 82.49}, 
 {"LIE", "Europe", "Liechtenstein", "2020-05-03", 83., 0., 1., 0., 2176.364, 
  0., 26.221, 0., "", "", "", "", "", "", "", "", 38137., 237.012, "", "", 
  "", "", "", "", 7.77, "", "", "", 2.397, 82.49}, 
 {"LIE", "Europe", "Liechtenstein", "2020-05-04", 83., 0., 1., 0., 2176.364, 
  0., 26.221, 0., "", "", "", "", "", "", "", "", 38137., 237.012, "", "", 
  "", "", "", "", 7.77, "", "", "", 2.397, 82.49}, 
 {"LIE", "Europe", "Liechtenstein", "2020-05-05", 83., 0., 1., 0., 2176.364, 
  0., 26.221, 0., "", "", "", "", "", "", "", "", 38137., 237.012, "", "", 
  "", "", "", "", 7.77, "", "", "", 2.397, 82.49}, 
 {"LIE", "Europe", "Liechtenstein", "2020-05-06", 83., 0., 1., 0., 2176.364, 
  0., 26.221, 0., "", "", "", "", "", "", "", "", 38137., 237.012, "", "", 
  "", "", "", "", 7.77, "", "", "", 2.397, 82.49}, 
 {"LIE", "Europe", "Liechtenstein", "2020-05-07", 83., 0., 1., 0., 2176.364, 
  0., 26.221, 0., "", "", "", "", "", "", "", "", 38137., 237.012, "", "", 
  "", "", "", "", 7.77, "", "", "", 2.397, 82.49}, 
 {"LIE", "Europe", "Liechtenstein", "2020-05-08", 83., 0., 1., 0., 2176.364, 
  0., 26.221, 0., "", "", "", "", "", "", "", "", 38137., 237.012, "", "", 
  "", "", "", "", 7.77, "", "", "", 2.397, 82.49}, 
 {"LIE", "Europe", "Liechtenstein", "2020-05-09", 83., 0., 1., 0., 2176.364, 
  0., 26.221, 0., "", "", "", "", "", "", "", "", 38137., 237.012, "", "", 
  "", "", "", "", 7.77, "", "", "", 2.397, 82.49}, 
 {"LIE", "Europe", "Liechtenstein", "2020-05-10", 83., 0., 1., 0., 2176.364, 
  0., 26.221, 0., "", "", "", "", "", "", "", "", 38137., 237.012, "", "", 
  "", "", "", "", 7.77, "", "", "", 2.397, 82.49}, 
 {"LIE", "Europe", "Liechtenstein", "2020-05-11", 83., 0., 1., 0., 2176.364, 
  0., 26.221, 0., "", "", "", "", "", "", "", "", 38137., 237.012, "", "", 
  "", "", "", "", 7.77, "", "", "", 2.397, 82.49}, 
 {"LIE", "Europe", "Liechtenstein", "2020-05-12", 83., 0., 1., 0., 2176.364, 
  0., 26.221, 0., "", "", "", "", "", "", "", "", 38137., 237.012, "", "", 
  "", "", "", "", 7.77, "", "", "", 2.397, 82.49}, 
 {"LIE", "Europe", "Liechtenstein", "2020-05-13", 83., 0., 1., 0., 2176.364, 
  0., 26.221, 0., "", "", "", "", "", "", "", "", 38137., 237.012, "", "", 
  "", "", "", "", 7.77, "", "", "", 2.397, 82.49}, 
 {"LIE", "Europe", "Liechtenstein", "2020-05-14", 83., 0., 1., 0., 2176.364, 
  0., 26.221, 0., "", "", "", "", "", "", "", "", 38137., 237.012, "", "", 
  "", "", "", "", 7.77, "", "", "", 2.397, 82.49}, 
 {"LIE", "Europe", "Liechtenstein", "2020-05-15", 83., 0., 1., 0., 2176.364, 
  0., 26.221, 0., "", "", "", "", "", "", "", "", 38137., 237.012, "", "", 
  "", "", "", "", 7.77, "", "", "", 2.397, 82.49}, 
 {"LIE", "Europe", "Liechtenstein", "2020-05-16", 83., 0., 1., 0., 2176.364, 
  0., 26.221, 0., "", "", "", "", "", "", "", "", 38137., 237.012, "", "", 
  "", "", "", "", 7.77, "", "", "", 2.397, 82.49}, 
 {"LIE", "Europe", "Liechtenstein", "2020-05-17", 83., 0., 1., 0., 2176.364, 
  0., 26.221, 0., "", "", "", "", "", "", "", "", 38137., 237.012, "", "", 
  "", "", "", "", 7.77, "", "", "", 2.397, 82.49}, 
 {"LIE", "Europe", "Liechtenstein", "2020-05-18", 83., 0., 1., 0., 2176.364, 
  0., 26.221, 0., "", "", "", "", "", "", "", "", 38137., 237.012, "", "", 
  "", "", "", "", 7.77, "", "", "", 2.397, 82.49}, 
 {"LIE", "Europe", "Liechtenstein", "2020-05-19", 83., 0., 1., 0., 2176.364, 
  0., 26.221, 0., "", "", "", "", "", "", "", "", 38137., 237.012, "", "", 
  "", "", "", "", 7.77, "", "", "", 2.397, 82.49}, 
 {"LIE", "Europe", "Liechtenstein", "2020-05-20", 83., 0., 1., 0., 2176.364, 
  0., 26.221, 0., "", "", "", "", "", "", "", "", 38137., 237.012, "", "", 
  "", "", "", "", 7.77, "", "", "", 2.397, 82.49}, 
 {"LIE", "Europe", "Liechtenstein", "2020-05-21", 83., 0., 1., 0., 2176.364, 
  0., 26.221, 0., "", "", "", "", "", "", "", "", 38137., 237.012, "", "", 
  "", "", "", "", 7.77, "", "", "", 2.397, 82.49}, 
 {"LIE", "Europe", "Liechtenstein", "2020-05-22", 83., 0., 1., 0., 2176.364, 
  0., 26.221, 0., "", "", "", "", "", "", "", "", 38137., 237.012, "", "", 
  "", "", "", "", 7.77, "", "", "", 2.397, 82.49}, 
 {"LIE", "Europe", "Liechtenstein", "2020-05-23", 83., 0., 1., 0., 2176.364, 
  0., 26.221, 0., "", "", "", "", "", "", "", "", 38137., 237.012, "", "", 
  "", "", "", "", 7.77, "", "", "", 2.397, 82.49}, 
 {"LIE", "Europe", "Liechtenstein", "2020-05-24", 83., 0., 1., 0., 2176.364, 
  0., 26.221, 0., "", "", "", "", "", "", "", "", 38137., 237.012, "", "", 
  "", "", "", "", 7.77, "", "", "", 2.397, 82.49}, 
 {"LIE", "Europe", "Liechtenstein", "2020-05-25", 83., 0., 1., 0., 2176.364, 
  0., 26.221, 0., "", "", "", "", "", "", "", "", 38137., 237.012, "", "", 
  "", "", "", "", 7.77, "", "", "", 2.397, 82.49}, 
 {"LIE", "Europe", "Liechtenstein", "2020-05-26", 83., 0., 1., 0., 2176.364, 
  0., 26.221, 0., "", "", "", "", "", "", "", "", 38137., 237.012, "", "", 
  "", "", "", "", 7.77, "", "", "", 2.397, 82.49}, 
 {"LIE", "Europe", "Liechtenstein", "2020-05-27", 83., 0., 1., 0., 2176.364, 
  0., 26.221, 0., "", "", "", "", "", "", "", "", 38137., 237.012, "", "", 
  "", "", "", "", 7.77, "", "", "", 2.397, 82.49}, 
 {"LIE", "Europe", "Liechtenstein", "2020-05-28", 83., 0., 1., 0., 2176.364, 
  0., 26.221, 0., "", "", "", "", "", "", "", "", 38137., 237.012, "", "", 
  "", "", "", "", 7.77, "", "", "", 2.397, 82.49}, 
 {"LIE", "Europe", "Liechtenstein", "2020-05-29", 83., 0., 1., 0., 2176.364, 
  0., 26.221, 0., "", "", "", "", "", "", "", "", 38137., 237.012, "", "", 
  "", "", "", "", 7.77, "", "", "", 2.397, 82.49}, 
 {"LIE", "Europe", "Liechtenstein", "2020-05-30", 83., 0., 1., 0., 2176.364, 
  0., 26.221, 0., "", "", "", "", "", "", "", "", 38137., 237.012, "", "", 
  "", "", "", "", 7.77, "", "", "", 2.397, 82.49}, 
 {"LIE", "Europe", "Liechtenstein", "2020-05-31", 83., 0., 1., 0., 2176.364, 
  0., 26.221, 0., "", "", "", "", "", "", "", "", 38137., 237.012, "", "", 
  "", "", "", "", 7.77, "", "", "", 2.397, 82.49}, 
 {"LIE", "Europe", "Liechtenstein", "2020-06-01", 83., 0., 1., 0., 2176.364, 
  0., 26.221, 0., "", "", "", "", "", "", "", "", 38137., 237.012, "", "", 
  "", "", "", "", 7.77, "", "", "", 2.397, 82.49}, 
 {"LIE", "Europe", "Liechtenstein", "2020-06-02", 83., 0., 1., 0., 2176.364, 
  0., 26.221, 0., "", "", "", "", "", "", "", "", 38137., 237.012, "", "", 
  "", "", "", "", 7.77, "", "", "", 2.397, 82.49}, 
 {"LIE", "Europe", "Liechtenstein", "2020-06-03", 83., 0., 1., 0., 2176.364, 
  0., 26.221, 0., "", "", "", "", "", "", "", "", 38137., 237.012, "", "", 
  "", "", "", "", 7.77, "", "", "", 2.397, 82.49}, 
 {"LIE", "Europe", "Liechtenstein", "2020-06-04", 83., 0., 1., 0., 2176.364, 
  0., 26.221, 0., "", "", "", "", "", "", "", "", 38137., 237.012, "", "", 
  "", "", "", "", 7.77, "", "", "", 2.397, 82.49}, 
 {"LIE", "Europe", "Liechtenstein", "2020-06-05", 83., 0., 1., 0., 2176.364, 
  0., 26.221, 0., "", "", "", "", "", "", "", "", 38137., 237.012, "", "", 
  "", "", "", "", 7.77, "", "", "", 2.397, 82.49}, 
 {"LIE", "Europe", "Liechtenstein", "2020-06-06", 83., 0., 1., 0., 2176.364, 
  0., 26.221, 0., "", "", "", "", "", "", "", "", 38137., 237.012, "", "", 
  "", "", "", "", 7.77, "", "", "", 2.397, 82.49}, 
 {"LIE", "Europe", "Liechtenstein", "2020-06-07", 83., 0., 1., 0., 2176.364, 
  0., 26.221, 0., "", "", "", "", "", "", "", "", 38137., 237.012, "", "", 
  "", "", "", "", 7.77, "", "", "", 2.397, 82.49}, 
 {"LIE", "Europe", "Liechtenstein", "2020-06-08", 83., 0., 1., 0., 2176.364, 
  0., 26.221, 0., "", "", "", "", "", "", "", "", 38137., 237.012, "", "", 
  "", "", "", "", 7.77, "", "", "", 2.397, 82.49}, 
 {"LIE", "Europe", "Liechtenstein", "2020-06-09", 83., 0., 1., 0., 2176.364, 
  0., 26.221, 0., "", "", "", "", "", "", "", "", 38137., 237.012, "", "", 
  "", "", "", "", 7.77, "", "", "", 2.397, 82.49}, 
 {"LIE", "Europe", "Liechtenstein", "2020-06-10", 83., 0., 1., 0., 2176.364, 
  0., 26.221, 0., "", "", "", "", "", "", "", "", 38137., 237.012, "", "", 
  "", "", "", "", 7.77, "", "", "", 2.397, 82.49}, 
 {"LIE", "Europe", "Liechtenstein", "2020-06-11", 83., 0., 1., 0., 2176.364, 
  0., 26.221, 0., "", "", "", "", "", "", "", "", 38137., 237.012, "", "", 
  "", "", "", "", 7.77, "", "", "", 2.397, 82.49}, 
 {"LIE", "Europe", "Liechtenstein", "2020-06-12", 83., 0., 1., 0., 2176.364, 
  0., 26.221, 0., "", "", "", "", "", "", "", "", 38137., 237.012, "", "", 
  "", "", "", "", 7.77, "", "", "", 2.397, 82.49}, 
 {"LIE", "Europe", "Liechtenstein", "2020-06-13", 83., 0., 1., 0., 2176.364, 
  0., 26.221, 0., "", "", "", "", "", "", "", "", 38137., 237.012, "", "", 
  "", "", "", "", 7.77, "", "", "", 2.397, 82.49}, 
 {"LIE", "Europe", "Liechtenstein", "2020-06-14", 83., 0., 1., 0., 2176.364, 
  0., 26.221, 0., "", "", "", "", "", "", "", "", 38137., 237.012, "", "", 
  "", "", "", "", 7.77, "", "", "", 2.397, 82.49}, 
 {"LIE", "Europe", "Liechtenstein", "2020-06-15", 83., 0., 1., 0., 2176.364, 
  0., 26.221, 0., "", "", "", "", "", "", "", "", 38137., 237.012, "", "", 
  "", "", "", "", 7.77, "", "", "", 2.397, 82.49}, 
 {"LIE", "Europe", "Liechtenstein", "2020-06-16", 83., 0., 1., 0., 2176.364, 
  0., 26.221, 0., "", "", "", "", "", "", "", "", 38137., 237.012, "", "", 
  "", "", "", "", 7.77, "", "", "", 2.397, 82.49}, 
 {"LIE", "Europe", "Liechtenstein", "2020-06-17", 83., 0., 1., 0., 2176.364, 
  0., 26.221, 0., "", "", "", "", "", "", "", "", 38137., 237.012, "", "", 
  "", "", "", "", 7.77, "", "", "", 2.397, 82.49}, 
 {"LIE", "Europe", "Liechtenstein", "2020-06-18", 83., 0., 1., 0., 2176.364, 
  0., 26.221, 0., "", "", "", "", "", "", "", "", 38137., 237.012, "", "", 
  "", "", "", "", 7.77, "", "", "", 2.397, 82.49}, 
 {"LIE", "Europe", "Liechtenstein", "2020-06-19", 83., 0., 1., 0., 2176.364, 
  0., 26.221, 0., "", "", "", "", "", "", "", "", 38137., 237.012, "", "", 
  "", "", "", "", 7.77, "", "", "", 2.397, 82.49}, 
 {"LIE", "Europe", "Liechtenstein", "2020-06-20", 83., 0., 1., 0., 2176.364, 
  0., 26.221, 0., "", "", "", "", "", "", "", "", 38137., 237.012, "", "", 
  "", "", "", "", 7.77, "", "", "", 2.397, 82.49}, 
 {"LIE", "Europe", "Liechtenstein", "2020-06-21", 83., 0., 1., 0., 2176.364, 
  0., 26.221, 0., "", "", "", "", "", "", "", "", 38137., 237.012, "", "", 
  "", "", "", "", 7.77, "", "", "", 2.397, 82.49}, 
 {"LIE", "Europe", "Liechtenstein", "2020-06-22", 83., 0., 1., 0., 2176.364, 
  0., 26.221, 0., "", "", "", "", "", "", "", "", 38137., 237.012, "", "", 
  "", "", "", "", 7.77, "", "", "", 2.397, 82.49}, 
 {"LIE", "Europe", "Liechtenstein", "2020-06-23", 83., 0., 1., 0., 2176.364, 
  0., 26.221, 0., "", "", "", "", "", "", "", "", 38137., 237.012, "", "", 
  "", "", "", "", 7.77, "", "", "", 2.397, 82.49}, 
 {"LIE", "Europe", "Liechtenstein", "2020-06-24", 83., 0., 1., 0., 2176.364, 
  0., 26.221, 0., "", "", "", "", "", "", "", "", 38137., 237.012, "", "", 
  "", "", "", "", 7.77, "", "", "", 2.397, 82.49}, 
 {"LIE", "Europe", "Liechtenstein", "2020-06-25", 83., 0., 1., 0., 2176.364, 
  0., 26.221, 0., "", "", "", "", "", "", "", "", 38137., 237.012, "", "", 
  "", "", "", "", 7.77, "", "", "", 2.397, 82.49}, 
 {"LIE", "Europe", "Liechtenstein", "2020-06-26", 83., 0., 1., 0., 2176.364, 
  0., 26.221, 0., "", "", "", "", "", "", "", "", 38137., 237.012, "", "", 
  "", "", "", "", 7.77, "", "", "", 2.397, 82.49}, 
 {"LIE", "Europe", "Liechtenstein", "2020-06-27", 83., 0., 1., 0., 2176.364, 
  0., 26.221, 0., "", "", "", "", "", "", "", "", 38137., 237.012, "", "", 
  "", "", "", "", 7.77, "", "", "", 2.397, 82.49}, 
 {"LIE", "Europe", "Liechtenstein", "2020-06-28", 83., 0., 1., 0., 2176.364, 
  0., 26.221, 0., "", "", "", "", "", "", "", "", 38137., 237.012, "", "", 
  "", "", "", "", 7.77, "", "", "", 2.397, 82.49}, 
 {"LIE", "Europe", "Liechtenstein", "2020-06-29", 83., 0., 1., 0., 2176.364, 
  0., 26.221, 0., "", "", "", "", "", "", "", "", 38137., 237.012, "", "", 
  "", "", "", "", 7.77, "", "", "", 2.397, 82.49}, 
 {"LIE", "Europe", "Liechtenstein", "2020-06-30", 83., 0., 1., 0., 2176.364, 
  0., 26.221, 0., "", "", "", "", "", "", "", "", 38137., 237.012, "", "", 
  "", "", "", "", 7.77, "", "", "", 2.397, 82.49}, 
 {"LIE", "Europe", "Liechtenstein", "2020-07-01", 83., 0., 1., 0., 2176.364, 
  0., 26.221, 0., "", "", "", "", "", "", "", "", 38137., 237.012, "", "", 
  "", "", "", "", 7.77, "", "", "", 2.397, 82.49}, 
 {"LIE", "Europe", "Liechtenstein", "2020-07-02", 83., 0., 1., 0., 2176.364, 
  0., 26.221, 0., "", "", "", "", "", "", "", "", 38137., 237.012, "", "", 
  "", "", "", "", 7.77, "", "", "", 2.397, 82.49}, 
 {"LIE", "Europe", "Liechtenstein", "2020-07-03", 83., 0., 1., 0., 2176.364, 
  0., 26.221, 0., "", "", "", "", "", "", "", "", 38137., 237.012, "", "", 
  "", "", "", "", 7.77, "", "", "", 2.397, 82.49}, 
 {"LIE", "Europe", "Liechtenstein", "2020-07-04", 84., 1., 1., 0., 2202.585, 
  26.221, 26.221, 0., "", "", "", "", "", "", "", "", 38137., 237.012, "", 
  "", "", "", "", "", 7.77, "", "", "", 2.397, 82.49}, 
 {"LIE", "Europe", "Liechtenstein", "2020-07-05", 84., 0., 1., 0., 2202.585, 
  0., 26.221, 0., "", "", "", "", "", "", "", "", 38137., 237.012, "", "", 
  "", "", "", "", 7.77, "", "", "", 2.397, 82.49}, 
 {"LIE", "Europe", "Liechtenstein", "2020-07-06", 84., 0., 1., 0., 2202.585, 
  0., 26.221, 0., "", "", "", "", "", "", "", "", 38137., 237.012, "", "", 
  "", "", "", "", 7.77, "", "", "", 2.397, 82.49}, 
 {"LIE", "Europe", "Liechtenstein", "2020-07-07", 85., 1., 1., 0., 2228.807, 
  26.221, 26.221, 0., "", "", "", "", "", "", "", "", 38137., 237.012, "", 
  "", "", "", "", "", 7.77, "", "", "", 2.397, 82.49}, 
 {"LIE", "Europe", "Liechtenstein", "2020-07-08", 85., 0., 1., 0., 2228.807, 
  0., 26.221, 0., "", "", "", "", "", "", "", "", 38137., 237.012, "", "", 
  "", "", "", "", 7.77, "", "", "", 2.397, 82.49}, 
 {"LTU", "Europe", "Lithuania", "2019-12-31", 0., 0., 0., 0., 0., 0., 0., 0., 
  "", "", "", "", "", "", "", "", 2.722291*^6, 45.135, 43.5, 19.002, 13.778, 
  29524.265, 0.7, 342.989, 3.67, 21.3, 38., "", 6.56, 75.93}, 
 {"LTU", "Europe", "Lithuania", "2020-01-01", 0., 0., 0., 0., 0., 0., 0., 0., 
  "", "", "", "", "", "", "", 0., 2.722291*^6, 45.135, 43.5, 19.002, 13.778, 
  29524.265, 0.7, 342.989, 3.67, 21.3, 38., "", 6.56, 75.93}, 
 {"LTU", "Europe", "Lithuania", "2020-01-02", 0., 0., 0., 0., 0., 0., 0., 0., 
  "", "", "", "", "", "", "", 0., 2.722291*^6, 45.135, 43.5, 19.002, 13.778, 
  29524.265, 0.7, 342.989, 3.67, 21.3, 38., "", 6.56, 75.93}, 
 {"LTU", "Europe", "Lithuania", "2020-01-03", 0., 0., 0., 0., 0., 0., 0., 0., 
  "", "", "", "", "", "", "", 0., 2.722291*^6, 45.135, 43.5, 19.002, 13.778, 
  29524.265, 0.7, 342.989, 3.67, 21.3, 38., "", 6.56, 75.93}, 
 {"LTU", "Europe", "Lithuania", "2020-01-04", 0., 0., 0., 0., 0., 0., 0., 0., 
  "", "", "", "", "", "", "", 0., 2.722291*^6, 45.135, 43.5, 19.002, 13.778, 
  29524.265, 0.7, 342.989, 3.67, 21.3, 38., "", 6.56, 75.93}, 
 {"LTU", "Europe", "Lithuania", "2020-01-05", 0., 0., 0., 0., 0., 0., 0., 0., 
  "", "", "", "", "", "", "", 0., 2.722291*^6, 45.135, 43.5, 19.002, 13.778, 
  29524.265, 0.7, 342.989, 3.67, 21.3, 38., "", 6.56, 75.93}, 
 {"LTU", "Europe", "Lithuania", "2020-01-06", 0., 0., 0., 0., 0., 0., 0., 0., 
  "", "", "", "", "", "", "", 0., 2.722291*^6, 45.135, 43.5, 19.002, 13.778, 
  29524.265, 0.7, 342.989, 3.67, 21.3, 38., "", 6.56, 75.93}, 
 {"LTU", "Europe", "Lithuania", "2020-01-07", 0., 0., 0., 0., 0., 0., 0., 0., 
  "", "", "", "", "", "", "", 0., 2.722291*^6, 45.135, 43.5, 19.002, 13.778, 
  29524.265, 0.7, 342.989, 3.67, 21.3, 38., "", 6.56, 75.93}, 
 {"LTU", "Europe", "Lithuania", "2020-01-08", 0., 0., 0., 0., 0., 0., 0., 0., 
  "", "", "", "", "", "", "", 0., 2.722291*^6, 45.135, 43.5, 19.002, 13.778, 
  29524.265, 0.7, 342.989, 3.67, 21.3, 38., "", 6.56, 75.93}, 
 {"LTU", "Europe", "Lithuania", "2020-01-09", 0., 0., 0., 0., 0., 0., 0., 0., 
  "", "", "", "", "", "", "", 0., 2.722291*^6, 45.135, 43.5, 19.002, 13.778, 
  29524.265, 0.7, 342.989, 3.67, 21.3, 38., "", 6.56, 75.93}, 
 {"LTU", "Europe", "Lithuania", "2020-01-10", 0., 0., 0., 0., 0., 0., 0., 0., 
  "", "", "", "", "", "", "", 0., 2.722291*^6, 45.135, 43.5, 19.002, 13.778, 
  29524.265, 0.7, 342.989, 3.67, 21.3, 38., "", 6.56, 75.93}, 
 {"LTU", "Europe", "Lithuania", "2020-01-11", 0., 0., 0., 0., 0., 0., 0., 0., 
  "", "", "", "", "", "", "", 0., 2.722291*^6, 45.135, 43.5, 19.002, 13.778, 
  29524.265, 0.7, 342.989, 3.67, 21.3, 38., "", 6.56, 75.93}, 
 {"LTU", "Europe", "Lithuania", "2020-01-12", 0., 0., 0., 0., 0., 0., 0., 0., 
  "", "", "", "", "", "", "", 0., 2.722291*^6, 45.135, 43.5, 19.002, 13.778, 
  29524.265, 0.7, 342.989, 3.67, 21.3, 38., "", 6.56, 75.93}, 
 {"LTU", "Europe", "Lithuania", "2020-01-13", 0., 0., 0., 0., 0., 0., 0., 0., 
  "", "", "", "", "", "", "", 0., 2.722291*^6, 45.135, 43.5, 19.002, 13.778, 
  29524.265, 0.7, 342.989, 3.67, 21.3, 38., "", 6.56, 75.93}, 
 {"LTU", "Europe", "Lithuania", "2020-01-14", 0., 0., 0., 0., 0., 0., 0., 0., 
  "", "", "", "", "", "", "", 0., 2.722291*^6, 45.135, 43.5, 19.002, 13.778, 
  29524.265, 0.7, 342.989, 3.67, 21.3, 38., "", 6.56, 75.93}, 
 {"LTU", "Europe", "Lithuania", "2020-01-15", 0., 0., 0., 0., 0., 0., 0., 0., 
  "", "", "", "", "", "", "", 0., 2.722291*^6, 45.135, 43.5, 19.002, 13.778, 
  29524.265, 0.7, 342.989, 3.67, 21.3, 38., "", 6.56, 75.93}, 
 {"LTU", "Europe", "Lithuania", "2020-01-16", 0., 0., 0., 0., 0., 0., 0., 0., 
  "", "", "", "", "", "", "", 0., 2.722291*^6, 45.135, 43.5, 19.002, 13.778, 
  29524.265, 0.7, 342.989, 3.67, 21.3, 38., "", 6.56, 75.93}, 
 {"LTU", "Europe", "Lithuania", "2020-01-17", 0., 0., 0., 0., 0., 0., 0., 0., 
  "", "", "", "", "", "", "", 0., 2.722291*^6, 45.135, 43.5, 19.002, 13.778, 
  29524.265, 0.7, 342.989, 3.67, 21.3, 38., "", 6.56, 75.93}, 
 {"LTU", "Europe", "Lithuania", "2020-01-18", 0., 0., 0., 0., 0., 0., 0., 0., 
  "", "", "", "", "", "", "", 0., 2.722291*^6, 45.135, 43.5, 19.002, 13.778, 
  29524.265, 0.7, 342.989, 3.67, 21.3, 38., "", 6.56, 75.93}, 
 {"LTU", "Europe", "Lithuania", "2020-01-19", 0., 0., 0., 0., 0., 0., 0., 0., 
  "", "", "", "", "", "", "", 0., 2.722291*^6, 45.135, 43.5, 19.002, 13.778, 
  29524.265, 0.7, 342.989, 3.67, 21.3, 38., "", 6.56, 75.93}, 
 {"LTU", "Europe", "Lithuania", "2020-01-20", 0., 0., 0., 0., 0., 0., 0., 0., 
  "", "", "", "", "", "", "", 0., 2.722291*^6, 45.135, 43.5, 19.002, 13.778, 
  29524.265, 0.7, 342.989, 3.67, 21.3, 38., "", 6.56, 75.93}, 
 {"LTU", "Europe", "Lithuania", "2020-01-21", 0., 0., 0., 0., 0., 0., 0., 0., 
  "", "", "", "", "", "", "", 0., 2.722291*^6, 45.135, 43.5, 19.002, 13.778, 
  29524.265, 0.7, 342.989, 3.67, 21.3, 38., "", 6.56, 75.93}, 
 {"LTU", "Europe", "Lithuania", "2020-01-22", 0., 0., 0., 0., 0., 0., 0., 0., 
  "", "", "", "", "", "", "", 0., 2.722291*^6, 45.135, 43.5, 19.002, 13.778, 
  29524.265, 0.7, 342.989, 3.67, 21.3, 38., "", 6.56, 75.93}, 
 {"LTU", "Europe", "Lithuania", "2020-01-23", 0., 0., 0., 0., 0., 0., 0., 0., 
  "", "", "", "", "", "", "", 0., 2.722291*^6, 45.135, 43.5, 19.002, 13.778, 
  29524.265, 0.7, 342.989, 3.67, 21.3, 38., "", 6.56, 75.93}, 
 {"LTU", "Europe", "Lithuania", "2020-01-24", 0., 0., 0., 0., 0., 0., 0., 0., 
  "", "", "", "", "", "", "", 0., 2.722291*^6, 45.135, 43.5, 19.002, 13.778, 
  29524.265, 0.7, 342.989, 3.67, 21.3, 38., "", 6.56, 75.93}, 
 {"LTU", "Europe", "Lithuania", "2020-01-25", 0., 0., 0., 0., 0., 0., 0., 0., 
  "", "", "", "", "", "", "", 0., 2.722291*^6, 45.135, 43.5, 19.002, 13.778, 
  29524.265, 0.7, 342.989, 3.67, 21.3, 38., "", 6.56, 75.93}, 
 {"LTU", "Europe", "Lithuania", "2020-01-26", 0., 0., 0., 0., 0., 0., 0., 0., 
  "", "", "", "", "", "", "", 0., 2.722291*^6, 45.135, 43.5, 19.002, 13.778, 
  29524.265, 0.7, 342.989, 3.67, 21.3, 38., "", 6.56, 75.93}, 
 {"LTU", "Europe", "Lithuania", "2020-01-27", 0., 0., 0., 0., 0., 0., 0., 0., 
  "", "", "", "", "", "", "", 0., 2.722291*^6, 45.135, 43.5, 19.002, 13.778, 
  29524.265, 0.7, 342.989, 3.67, 21.3, 38., "", 6.56, 75.93}, 
 {"LTU", "Europe", "Lithuania", "2020-01-28", 0., 0., 0., 0., 0., 0., 0., 0., 
  "", "", "", "", "", "", "", 0., 2.722291*^6, 45.135, 43.5, 19.002, 13.778, 
  29524.265, 0.7, 342.989, 3.67, 21.3, 38., "", 6.56, 75.93}, 
 {"LTU", "Europe", "Lithuania", "2020-01-29", 0., 0., 0., 0., 0., 0., 0., 0., 
  "", "", "", "", "", "", "", 0., 2.722291*^6, 45.135, 43.5, 19.002, 13.778, 
  29524.265, 0.7, 342.989, 3.67, 21.3, 38., "", 6.56, 75.93}, 
 {"LTU", "Europe", "Lithuania", "2020-01-30", 0., 0., 0., 0., 0., 0., 0., 0., 
  "", "", "", "", "", "", "", 0., 2.722291*^6, 45.135, 43.5, 19.002, 13.778, 
  29524.265, 0.7, 342.989, 3.67, 21.3, 38., "", 6.56, 75.93}, 
 {"LTU", "Europe", "Lithuania", "2020-01-31", 0., 0., 0., 0., 0., 0., 0., 0., 
  "", "", "", "", "", "", "", 0., 2.722291*^6, 45.135, 43.5, 19.002, 13.778, 
  29524.265, 0.7, 342.989, 3.67, 21.3, 38., "", 6.56, 75.93}, 
 {"LTU", "Europe", "Lithuania", "2020-02-01", 0., 0., 0., 0., 0., 0., 0., 0., 
  "", "", "", "", "", "", "", 0., 2.722291*^6, 45.135, 43.5, 19.002, 13.778, 
  29524.265, 0.7, 342.989, 3.67, 21.3, 38., "", 6.56, 75.93}, 
 {"LTU", "Europe", "Lithuania", "2020-02-02", 0., 0., 0., 0., 0., 0., 0., 0., 
  "", "", "", "", "", "", "", 0., 2.722291*^6, 45.135, 43.5, 19.002, 13.778, 
  29524.265, 0.7, 342.989, 3.67, 21.3, 38., "", 6.56, 75.93}, 
 {"LTU", "Europe", "Lithuania", "2020-02-03", 0., 0., 0., 0., 0., 0., 0., 0., 
  "", "", "", "", "", "", "", 0., 2.722291*^6, 45.135, 43.5, 19.002, 13.778, 
  29524.265, 0.7, 342.989, 3.67, 21.3, 38., "", 6.56, 75.93}, 
 {"LTU", "Europe", "Lithuania", "2020-02-04", 0., 0., 0., 0., 0., 0., 0., 0., 
  "", "", "", "", "", "", "", 0., 2.722291*^6, 45.135, 43.5, 19.002, 13.778, 
  29524.265, 0.7, 342.989, 3.67, 21.3, 38., "", 6.56, 75.93}, 
 {"LTU", "Europe", "Lithuania", "2020-02-05", 0., 0., 0., 0., 0., 0., 0., 0., 
  "", "", "", "", "", "", "", 0., 2.722291*^6, 45.135, 43.5, 19.002, 13.778, 
  29524.265, 0.7, 342.989, 3.67, 21.3, 38., "", 6.56, 75.93}, 
 {"LTU", "Europe", "Lithuania", "2020-02-06", 0., 0., 0., 0., 0., 0., 0., 0., 
  "", "", "", "", "", "", "", 0., 2.722291*^6, 45.135, 43.5, 19.002, 13.778, 
  29524.265, 0.7, 342.989, 3.67, 21.3, 38., "", 6.56, 75.93}, 
 {"LTU", "Europe", "Lithuania", "2020-02-07", 0., 0., 0., 0., 0., 0., 0., 0., 
  "", "", "", "", "", "", "", 0., 2.722291*^6, 45.135, 43.5, 19.002, 13.778, 
  29524.265, 0.7, 342.989, 3.67, 21.3, 38., "", 6.56, 75.93}, 
 {"LTU", "Europe", "Lithuania", "2020-02-08", 0., 0., 0., 0., 0., 0., 0., 0., 
  "", "", "", "", "", "", "", 0., 2.722291*^6, 45.135, 43.5, 19.002, 13.778, 
  29524.265, 0.7, 342.989, 3.67, 21.3, 38., "", 6.56, 75.93}, 
 {"LTU", "Europe", "Lithuania", "2020-02-09", 0., 0., 0., 0., 0., 0., 0., 0., 
  "", "", "", "", "", "", "", 0., 2.722291*^6, 45.135, 43.5, 19.002, 13.778, 
  29524.265, 0.7, 342.989, 3.67, 21.3, 38., "", 6.56, 75.93}, 
 {"LTU", "Europe", "Lithuania", "2020-02-10", 0., 0., 0., 0., 0., 0., 0., 0., 
  "", "", "", "", "", "", "", 0., 2.722291*^6, 45.135, 43.5, 19.002, 13.778, 
  29524.265, 0.7, 342.989, 3.67, 21.3, 38., "", 6.56, 75.93}, 
 {"LTU", "Europe", "Lithuania", "2020-02-11", 0., 0., 0., 0., 0., 0., 0., 0., 
  "", "", "", "", "", "", "", 0., 2.722291*^6, 45.135, 43.5, 19.002, 13.778, 
  29524.265, 0.7, 342.989, 3.67, 21.3, 38., "", 6.56, 75.93}, 
 {"LTU", "Europe", "Lithuania", "2020-02-12", 0., 0., 0., 0., 0., 0., 0., 0., 
  "", "", "", "", "", "", "", 0., 2.722291*^6, 45.135, 43.5, 19.002, 13.778, 
  29524.265, 0.7, 342.989, 3.67, 21.3, 38., "", 6.56, 75.93}, 
 {"LTU", "Europe", "Lithuania", "2020-02-13", 0., 0., 0., 0., 0., 0., 0., 0., 
  "", "", "", "", "", "", "", 0., 2.722291*^6, 45.135, 43.5, 19.002, 13.778, 
  29524.265, 0.7, 342.989, 3.67, 21.3, 38., "", 6.56, 75.93}, 
 {"LTU", "Europe", "Lithuania", "2020-02-14", 0., 0., 0., 0., 0., 0., 0., 0., 
  "", "", "", "", "", "", "", 0., 2.722291*^6, 45.135, 43.5, 19.002, 13.778, 
  29524.265, 0.7, 342.989, 3.67, 21.3, 38., "", 6.56, 75.93}, 
 {"LTU", "Europe", "Lithuania", "2020-02-15", 0., 0., 0., 0., 0., 0., 0., 0., 
  "", "", "", "", "", "", "", 0., 2.722291*^6, 45.135, 43.5, 19.002, 13.778, 
  29524.265, 0.7, 342.989, 3.67, 21.3, 38., "", 6.56, 75.93}, 
 {"LTU", "Europe", "Lithuania", "2020-02-16", 0., 0., 0., 0., 0., 0., 0., 0., 
  "", "", "", "", "", "", "", 0., 2.722291*^6, 45.135, 43.5, 19.002, 13.778, 
  29524.265, 0.7, 342.989, 3.67, 21.3, 38., "", 6.56, 75.93}, 
 {"LTU", "Europe", "Lithuania", "2020-02-17", 0., 0., 0., 0., 0., 0., 0., 0., 
  "", "", "", "", "", "", "", 0., 2.722291*^6, 45.135, 43.5, 19.002, 13.778, 
  29524.265, 0.7, 342.989, 3.67, 21.3, 38., "", 6.56, 75.93}, 
 {"LTU", "Europe", "Lithuania", "2020-02-18", 0., 0., 0., 0., 0., 0., 0., 0., 
  "", "", "", "", "", "", "", 0., 2.722291*^6, 45.135, 43.5, 19.002, 13.778, 
  29524.265, 0.7, 342.989, 3.67, 21.3, 38., "", 6.56, 75.93}, 
 {"LTU", "Europe", "Lithuania", "2020-02-19", 0., 0., 0., 0., 0., 0., 0., 0., 
  "", "", "", "", "", "", "", 0., 2.722291*^6, 45.135, 43.5, 19.002, 13.778, 
  29524.265, 0.7, 342.989, 3.67, 21.3, 38., "", 6.56, 75.93}, 
 {"LTU", "Europe", "Lithuania", "2020-02-20", 0., 0., 0., 0., 0., 0., 0., 0., 
  "", "", "", "", "", "", "", 0., 2.722291*^6, 45.135, 43.5, 19.002, 13.778, 
  29524.265, 0.7, 342.989, 3.67, 21.3, 38., "", 6.56, 75.93}, 
 {"LTU", "Europe", "Lithuania", "2020-02-21", 0., 0., 0., 0., 0., 0., 0., 0., 
  "", "", "", "", "", "", "", 0., 2.722291*^6, 45.135, 43.5, 19.002, 13.778, 
  29524.265, 0.7, 342.989, 3.67, 21.3, 38., "", 6.56, 75.93}, 
 {"LTU", "Europe", "Lithuania", "2020-02-22", 0., 0., 0., 0., 0., 0., 0., 0., 
  "", "", "", "", "", "", "", 0., 2.722291*^6, 45.135, 43.5, 19.002, 13.778, 
  29524.265, 0.7, 342.989, 3.67, 21.3, 38., "", 6.56, 75.93}, 
 {"LTU", "Europe", "Lithuania", "2020-02-23", 0., 0., 0., 0., 0., 0., 0., 0., 
  "", "", "", "", "", "", "", 0., 2.722291*^6, 45.135, 43.5, 19.002, 13.778, 
  29524.265, 0.7, 342.989, 3.67, 21.3, 38., "", 6.56, 75.93}, 
 {"LTU", "Europe", "Lithuania", "2020-02-24", 0., 0., 0., 0., 0., 0., 0., 0., 
  "", "", "", "", "", "", "", 0., 2.722291*^6, 45.135, 43.5, 19.002, 13.778, 
  29524.265, 0.7, 342.989, 3.67, 21.3, 38., "", 6.56, 75.93}, 
 {"LTU", "Europe", "Lithuania", "2020-02-25", 0., 0., 0., 0., 0., 0., 0., 0., 
  "", "", "", "", "", "", "", 0., 2.722291*^6, 45.135, 43.5, 19.002, 13.778, 
  29524.265, 0.7, 342.989, 3.67, 21.3, 38., "", 6.56, 75.93}, 
 {"LTU", "Europe", "Lithuania", "2020-02-26", 0., 0., 0., 0., 0., 0., 0., 0., 
  "", "", "", "", "", "", "", 5.56, 2.722291*^6, 45.135, 43.5, 19.002, 
  13.778, 29524.265, 0.7, 342.989, 3.67, 21.3, 38., "", 6.56, 75.93}, 
 {"LTU", "Europe", "Lithuania", "2020-02-27", 0., 0., 0., 0., 0., 0., 0., 0., 
  "", "", "", "", "", "", "", 5.56, 2.722291*^6, 45.135, 43.5, 19.002, 
  13.778, 29524.265, 0.7, 342.989, 3.67, 21.3, 38., "", 6.56, 75.93}, 
 {"LTU", "Europe", "Lithuania", "2020-02-28", 1., 1., 0., 0., 0.367, 0.367, 
  0., 0., 76., "", 0.028, "", "", "", "samples tested", 11.11, 2.722291*^6, 
  45.135, 43.5, 19.002, 13.778, 29524.265, 0.7, 342.989, 3.67, 21.3, 38., "", 
  6.56, 75.93}, {"LTU", "Europe", "Lithuania", "2020-02-29", 1., 0., 0., 0., 
  0.367, 0., 0., 0., "", "", "", "", "", "", "samples tested", 11.11, 
  2.722291*^6, 45.135, 43.5, 19.002, 13.778, 29524.265, 0.7, 342.989, 3.67, 
  21.3, 38., "", 6.56, 75.93}, {"LTU", "Europe", "Lithuania", "2020-03-01", 
  1., 0., 0., 0., 0.367, 0., 0., 0., "", "", "", "", "", "", 
  "samples tested", 11.11, 2.722291*^6, 45.135, 43.5, 19.002, 13.778, 
  29524.265, 0.7, 342.989, 3.67, 21.3, 38., "", 6.56, 75.93}, 
 {"LTU", "Europe", "Lithuania", "2020-03-02", 1., 0., 0., 0., 0.367, 0., 0., 
  0., "", "", "", "", "", "", "samples tested", 11.11, 2.722291*^6, 45.135, 
  43.5, 19.002, 13.778, 29524.265, 0.7, 342.989, 3.67, 21.3, 38., "", 6.56, 
  75.93}, {"LTU", "Europe", "Lithuania", "2020-03-03", "", "", "", "", "", 
  "", "", "", "", "", "", "", "", "", "samples tested", 11.11, 2.722291*^6, 
  45.135, 43.5, 19.002, 13.778, 29524.265, 0.7, 342.989, 3.67, 21.3, 38., "", 
  6.56, 75.93}, {"LTU", "Europe", "Lithuania", "2020-03-04", "", "", "", "", 
  "", "", "", "", 226., "", 0.083, "", "", "", "samples tested", 11.11, 
  2.722291*^6, 45.135, 43.5, 19.002, 13.778, 29524.265, 0.7, 342.989, 3.67, 
  21.3, 38., "", 6.56, 75.93}, {"LTU", "Europe", "Lithuania", "2020-03-05", 
  "", "", "", "", "", "", "", "", "", "", "", "", "", "", "samples tested", 
  11.11, 2.722291*^6, 45.135, 43.5, 19.002, 13.778, 29524.265, 0.7, 342.989, 
  3.67, 21.3, 38., "", 6.56, 75.93}, {"LTU", "Europe", "Lithuania", 
  "2020-03-06", "", "", "", "", "", "", "", "", "", "", "", "", 26., 0.01, 
  "samples tested", 11.11, 2.722291*^6, 45.135, 43.5, 19.002, 13.778, 
  29524.265, 0.7, 342.989, 3.67, 21.3, 38., "", 6.56, 75.93}, 
 {"LTU", "Europe", "Lithuania", "2020-03-07", "", "", "", "", "", "", "", "", 
  "", "", "", "", 24., 0.009, "samples tested", 11.11, 2.722291*^6, 45.135, 
  43.5, 19.002, 13.778, 29524.265, 0.7, 342.989, 3.67, 21.3, 38., "", 6.56, 
  75.93}, {"LTU", "Europe", "Lithuania", "2020-03-08", "", "", "", "", "", 
  "", "", "", "", "", "", "", 22., 0.008, "samples tested", 11.11, 
  2.722291*^6, 45.135, 43.5, 19.002, 13.778, 29524.265, 0.7, 342.989, 3.67, 
  21.3, 38., "", 6.56, 75.93}, {"LTU", "Europe", "Lithuania", "2020-03-09", 
  "", "", "", "", "", "", "", "", "", "", "", "", 20., 0.007, 
  "samples tested", 11.11, 2.722291*^6, 45.135, 43.5, 19.002, 13.778, 
  29524.265, 0.7, 342.989, 3.67, 21.3, 38., "", 6.56, 75.93}, 
 {"LTU", "Europe", "Lithuania", "2020-03-10", "", "", "", "", "", "", "", "", 
  "", "", "", "", 18., 0.007, "samples tested", 11.11, 2.722291*^6, 45.135, 
  43.5, 19.002, 13.778, 29524.265, 0.7, 342.989, 3.67, 21.3, 38., "", 6.56, 
  75.93}, {"LTU", "Europe", "Lithuania", "2020-03-11", 3., 2., 0., 0., 1.102, 
  0.735, 0., 0., "", "", "", "", 16., 0.006, "samples tested", 11.11, 
  2.722291*^6, 45.135, 43.5, 19.002, 13.778, 29524.265, 0.7, 342.989, 3.67, 
  21.3, 38., "", 6.56, 75.93}, {"LTU", "Europe", "Lithuania", "2020-03-12", 
  3., 0., 0., 0., 1.102, 0., 0., 0., "", "", "", "", 16., 0.006, 
  "samples tested", 30.56, 2.722291*^6, 45.135, 43.5, 19.002, 13.778, 
  29524.265, 0.7, 342.989, 3.67, 21.3, 38., "", 6.56, 75.93}, 
 {"LTU", "Europe", "Lithuania", "2020-03-13", "", "", "", "", "", "", "", "", 
  366., "", 0.134, "", 16., 0.006, "samples tested", 47.22, 2.722291*^6, 
  45.135, 43.5, 19.002, 13.778, 29524.265, 0.7, 342.989, 3.67, 21.3, 38., "", 
  6.56, 75.93}, {"LTU", "Europe", "Lithuania", "2020-03-14", 6., 3., 0., 0., 
  2.204, 1.102, 0., 0., "", "", "", "", 26., 0.01, "samples tested", 47.22, 
  2.722291*^6, 45.135, 43.5, 19.002, 13.778, 29524.265, 0.7, 342.989, 3.67, 
  21.3, 38., "", 6.56, 75.93}, {"LTU", "Europe", "Lithuania", "2020-03-15", 
  9., 3., 0., 0., 3.306, 1.102, 0., 0., "", "", "", "", 36., 0.013, 
  "samples tested", 47.22, 2.722291*^6, 45.135, 43.5, 19.002, 13.778, 
  29524.265, 0.7, 342.989, 3.67, 21.3, 38., "", 6.56, 75.93}, 
 {"LTU", "Europe", "Lithuania", "2020-03-16", 14., 5., 0., 0., 5.143, 1.837, 
  0., 0., 624., "", 0.229, "", 46., 0.017, "samples tested", 81.48, 
  2.722291*^6, 45.135, 43.5, 19.002, 13.778, 29524.265, 0.7, 342.989, 3.67, 
  21.3, 38., "", 6.56, 75.93}, {"LTU", "Europe", "Lithuania", "2020-03-17", 
  17., 3., 0., 0., 6.245, 1.102, 0., 0., 742., 118., 0.273, 0.043, 60., 
  0.022, "samples tested", 81.48, 2.722291*^6, 45.135, 43.5, 19.002, 13.778, 
  29524.265, 0.7, 342.989, 3.67, 21.3, 38., "", 6.56, 75.93}, 
 {"LTU", "Europe", "Lithuania", "2020-03-18", 25., 8., 0., 0., 9.183, 2.939, 
  0., 0., 935., 193., 0.343, 0.071, 86., 0.032, "samples tested", 81.48, 
  2.722291*^6, 45.135, 43.5, 19.002, 13.778, 29524.265, 0.7, 342.989, 3.67, 
  21.3, 38., "", 6.56, 75.93}, {"LTU", "Europe", "Lithuania", "2020-03-19", 
  33., 8., 0., 0., 12.122, 2.939, 0., 0., "", "", "", "", 125., 0.046, 
  "samples tested", 81.48, 2.722291*^6, 45.135, 43.5, 19.002, 13.778, 
  29524.265, 0.7, 342.989, 3.67, 21.3, 38., "", 6.56, 75.93}, 
 {"LTU", "Europe", "Lithuania", "2020-03-20", 48., 15., 0., 0., 17.632, 5.51, 
  0., 0., "", "", "", "", 164., 0.06, "samples tested", 81.48, 2.722291*^6, 
  45.135, 43.5, 19.002, 13.778, 29524.265, 0.7, 342.989, 3.67, 21.3, 38., "", 
  6.56, 75.93}, {"LTU", "Europe", "Lithuania", "2020-03-21", 69., 21., 1., 
  1., 25.346, 7.714, 0.367, 0.367, "", "", "", "", 192., 0.071, 
  "samples tested", 81.48, 2.722291*^6, 45.135, 43.5, 19.002, 13.778, 
  29524.265, 0.7, 342.989, 3.67, 21.3, 38., "", 6.56, 75.93}, 
 {"LTU", "Europe", "Lithuania", "2020-03-22", 105., 36., 1., 0., 38.57, 
  13.224, 0.367, 0., 2086., "", 0.766, "", 221., 0.081, "samples tested", 
  81.48, 2.722291*^6, 45.135, 43.5, 19.002, 13.778, 29524.265, 0.7, 342.989, 
  3.67, 21.3, 38., "", 6.56, 75.93}, {"LTU", "Europe", "Lithuania", 
  "2020-03-23", 143., 38., 1., 0., 52.529, 13.959, 0.367, 0., "", "", "", "", 
  275., 0.101, "samples tested", 81.48, 2.722291*^6, 45.135, 43.5, 19.002, 
  13.778, 29524.265, 0.7, 342.989, 3.67, 21.3, 38., "", 6.56, 75.93}, 
 {"LTU", "Europe", "Lithuania", "2020-03-24", 179., 36., 1., 0., 65.753, 
  13.224, 0.367, 0., "", "", "", "", 324., 0.119, "samples tested", 81.48, 
  2.722291*^6, 45.135, 43.5, 19.002, 13.778, 29524.265, 0.7, 342.989, 3.67, 
  21.3, 38., "", 6.56, 75.93}, {"LTU", "Europe", "Lithuania", "2020-03-25", 
  209., 30., 2., 1., 76.774, 11.02, 0.735, 0.367, 3471., "", 1.275, "", 362., 
  0.133, "samples tested", 81.48, 2.722291*^6, 45.135, 43.5, 19.002, 13.778, 
  29524.265, 0.7, 342.989, 3.67, 21.3, 38., "", 6.56, 75.93}, 
 {"LTU", "Europe", "Lithuania", "2020-03-26", 274., 65., 4., 2., 100.651, 
  23.877, 1.469, 0.735, "", "", "", "", 466., 0.171, "samples tested", 81.48, 
  2.722291*^6, 45.135, 43.5, 19.002, 13.778, 29524.265, 0.7, 342.989, 3.67, 
  21.3, 38., "", 6.56, 75.93}, {"LTU", "Europe", "Lithuania", "2020-03-27", 
  299., 25., 4., 0., 109.834, 9.183, 1.469, 0., 5495., "", 2.019, "", 569., 
  0.209, "samples tested", 81.48, 2.722291*^6, 45.135, 43.5, 19.002, 13.778, 
  29524.265, 0.7, 342.989, 3.67, 21.3, 38., "", 6.56, 75.93}, 
 {"LTU", "Europe", "Lithuania", "2020-03-28", 358., 59., 5., 1., 131.507, 
  21.673, 1.837, 0.367, 6900., 1405., 2.535, 0.516, 729., 0.268, 
  "samples tested", 81.48, 2.722291*^6, 45.135, 43.5, 19.002, 13.778, 
  29524.265, 0.7, 342.989, 3.67, 21.3, 38., "", 6.56, 75.93}, 
 {"LTU", "Europe", "Lithuania", "2020-03-29", 394., 36., 7., 2., 144.731, 
  13.224, 2.571, 0.735, 8424., 1524., 3.094, 0.56, 905., 0.332, 
  "samples tested", 81.48, 2.722291*^6, 45.135, 43.5, 19.002, 13.778, 
  29524.265, 0.7, 342.989, 3.67, 21.3, 38., "", 6.56, 75.93}, 
 {"LTU", "Europe", "Lithuania", "2020-03-30", 484., 90., 7., 0., 177.791, 
  33.06, 2.571, 0., 9891., 1467., 3.633, 0.539, 1049., 0.385, 
  "samples tested", 81.48, 2.722291*^6, 45.135, 43.5, 19.002, 13.778, 
  29524.265, 0.7, 342.989, 3.67, 21.3, 38., "", 6.56, 75.93}, 
 {"LTU", "Europe", "Lithuania", "2020-03-31", 484., 0., 7., 0., 177.791, 0., 
  2.571, 0., "", "", "", "", 1175., 0.432, "samples tested", 81.48, 
  2.722291*^6, 45.135, 43.5, 19.002, 13.778, 29524.265, 0.7, 342.989, 3.67, 
  21.3, 38., "", 6.56, 75.93}, {"LTU", "Europe", "Lithuania", "2020-04-01", 
  533., 49., 7., 0., 195.791, 18., 2.571, 0., 12574., "", 4.619, "", 1300., 
  0.478, "samples tested", 81.48, 2.722291*^6, 45.135, 43.5, 19.002, 13.778, 
  29524.265, 0.7, 342.989, 3.67, 21.3, 38., "", 6.56, 75.93}, 
 {"LTU", "Europe", "Lithuania", "2020-04-02", 581., 48., 8., 1., 213.423, 
  17.632, 2.939, 0.367, 15623., 3049., 5.739, 1.12, 1591., 0.584, 
  "samples tested", 81.48, 2.722291*^6, 45.135, 43.5, 19.002, 13.778, 
  29524.265, 0.7, 342.989, 3.67, 21.3, 38., "", 6.56, 75.93}, 
 {"LTU", "Europe", "Lithuania", "2020-04-03", 649., 68., 9., 1., 238.402, 
  24.979, 3.306, 0.367, 18432., 2809., 6.771, 1.032, 1848., 0.679, 
  "samples tested", 81.48, 2.722291*^6, 45.135, 43.5, 19.002, 13.778, 
  29524.265, 0.7, 342.989, 3.67, 21.3, 38., "", 6.56, 75.93}, 
 {"LTU", "Europe", "Lithuania", "2020-04-04", 771., 122., 9., 0., 283.217, 
  44.815, 3.306, 0., 21376., 2944., 7.852, 1.081, 2068., 0.76, 
  "samples tested", 81.48, 2.722291*^6, 45.135, 43.5, 19.002, 13.778, 
  29524.265, 0.7, 342.989, 3.67, 21.3, 38., "", 6.56, 75.93}, 
 {"LTU", "Europe", "Lithuania", "2020-04-05", 771., 0., 9., 0., 283.217, 0., 
  3.306, 0., 23645., 2269., 8.686, 0.833, 2174., 0.799, "samples tested", 
  81.48, 2.722291*^6, 45.135, 43.5, 19.002, 13.778, 29524.265, 0.7, 342.989, 
  3.67, 21.3, 38., "", 6.56, 75.93}, {"LTU", "Europe", "Lithuania", 
  "2020-04-06", 811., 40., 13., 4., 297.911, 14.694, 4.775, 1.469, 25599., 
  1954., 9.403, 0.718, 2244., 0.824, "samples tested", 81.48, 2.722291*^6, 
  45.135, 43.5, 19.002, 13.778, 29524.265, 0.7, 342.989, 3.67, 21.3, 38., "", 
  6.56, 75.93}, {"LTU", "Europe", "Lithuania", "2020-04-07", 843., 32., 14., 
  1., 309.666, 11.755, 5.143, 0.367, 27807., 2208., 10.215, 0.811, 2368., 
  0.87, "samples tested", 81.48, 2.722291*^6, 45.135, 43.5, 19.002, 13.778, 
  29524.265, 0.7, 342.989, 3.67, 21.3, 38., "", 6.56, 75.93}, 
 {"LTU", "Europe", "Lithuania", "2020-04-08", 880., 37., 15., 1., 323.257, 
  13.591, 5.51, 0.367, "", "", "", "", 2533., 0.93, "samples tested", 81.48, 
  2.722291*^6, 45.135, 43.5, 19.002, 13.778, 29524.265, 0.7, 342.989, 3.67, 
  21.3, 38., "", 6.56, 75.93}, {"LTU", "Europe", "Lithuania", "2020-04-09", 
  912., 32., 15., 0., 335.012, 11.755, 5.51, 0., 32809., "", 12.052, "", 
  2455., 0.902, "samples tested", 81.48, 2.722291*^6, 45.135, 43.5, 19.002, 
  13.778, 29524.265, 0.7, 342.989, 3.67, 21.3, 38., "", 6.56, 75.93}, 
 {"LTU", "Europe", "Lithuania", "2020-04-10", 955., 43., 15., 0., 350.807, 
  15.796, 5.51, 0., 36051., 3242., 13.243, 1.191, 2517., 0.925, 
  "samples tested", 87.04, 2.722291*^6, 45.135, 43.5, 19.002, 13.778, 
  29524.265, 0.7, 342.989, 3.67, 21.3, 38., "", 6.56, 75.93}, 
 {"LTU", "Europe", "Lithuania", "2020-04-11", 999., 44., 17., 2., 366.97, 
  16.163, 6.245, 0.735, 38472., 2421., 14.132, 0.889, 2442., 0.897, 
  "samples tested", 87.04, 2.722291*^6, 45.135, 43.5, 19.002, 13.778, 
  29524.265, 0.7, 342.989, 3.67, 21.3, 38., "", 6.56, 75.93}, 
 {"LTU", "Europe", "Lithuania", "2020-04-12", 1053., 54., 23., 6., 386.807, 
  19.836, 8.449, 2.204, "", "", "", "", 2335., 0.858, "samples tested", 
  87.04, 2.722291*^6, 45.135, 43.5, 19.002, 13.778, 29524.265, 0.7, 342.989, 
  3.67, 21.3, 38., "", 6.56, 75.93}, {"LTU", "Europe", "Lithuania", 
  "2020-04-13", 1062., 9., 24., 1., 390.113, 3.306, 8.816, 0.367, 41503., "", 
  15.246, "", 2272., 0.835, "samples tested", 87.04, 2.722291*^6, 45.135, 
  43.5, 19.002, 13.778, 29524.265, 0.7, 342.989, 3.67, 21.3, 38., "", 6.56, 
  75.93}, {"LTU", "Europe", "Lithuania", "2020-04-14", 1070., 8., 24., 0., 
  393.051, 2.939, 8.816, 0., 42690., 1187., 15.682, 0.436, 2126., 0.781, 
  "samples tested", 81.48, 2.722291*^6, 45.135, 43.5, 19.002, 13.778, 
  29524.265, 0.7, 342.989, 3.67, 21.3, 38., "", 6.56, 75.93}, 
 {"LTU", "Europe", "Lithuania", "2020-04-15", 1070., 0., 24., 0., 393.051, 
  0., 8.816, 0., 44677., 1987., 16.412, 0.73, 2053., 0.754, "samples tested", 
  81.48, 2.722291*^6, 45.135, 43.5, 19.002, 13.778, 29524.265, 0.7, 342.989, 
  3.67, 21.3, 38., "", 6.56, 75.93}, {"LTU", "Europe", "Lithuania", 
  "2020-04-16", 1091., 21., 29., 5., 400.765, 7.714, 10.653, 1.837, 48537., 
  3860., 17.829, 1.418, 2247., 0.825, "samples tested", 81.48, 2.722291*^6, 
  45.135, 43.5, 19.002, 13.778, 29524.265, 0.7, 342.989, 3.67, 21.3, 38., "", 
  6.56, 75.93}, {"LTU", "Europe", "Lithuania", "2020-04-17", 1149., 58., 32., 
  3., 422.071, 21.306, 11.755, 1.102, 53101., 4564., 19.506, 1.677, 2436., 
  0.895, "samples tested", 81.48, 2.722291*^6, 45.135, 43.5, 19.002, 13.778, 
  29524.265, 0.7, 342.989, 3.67, 21.3, 38., "", 6.56, 75.93}, 
 {"LTU", "Europe", "Lithuania", "2020-04-18", 1239., 90., 33., 1., 455.131, 
  33.06, 12.122, 0.367, 58816., 5715., 21.605, 2.099, 2906., 1.067, 
  "samples tested", 81.48, 2.722291*^6, 45.135, 43.5, 19.002, 13.778, 
  29524.265, 0.7, 342.989, 3.67, 21.3, 38., "", 6.56, 75.93}, 
 {"LTU", "Europe", "Lithuania", "2020-04-19", 1298., 59., 33., 0., 476.804, 
  21.673, 12.122, 0., 64035., 5219., 23.522, 1.917, 3435., 1.262, 
  "samples tested", 81.48, 2.722291*^6, 45.135, 43.5, 19.002, 13.778, 
  29524.265, 0.7, 342.989, 3.67, 21.3, 38., "", 6.56, 75.93}, 
 {"LTU", "Europe", "Lithuania", "2020-04-20", 1326., 28., 36., 3., 487.09, 
  10.285, 13.224, 1.102, 66352., 2317., 24.374, 0.851, 3550., 1.304, 
  "samples tested", 81.48, 2.722291*^6, 45.135, 43.5, 19.002, 13.778, 
  29524.265, 0.7, 342.989, 3.67, 21.3, 38., "", 6.56, 75.93}, 
 {"LTU", "Europe", "Lithuania", "2020-04-21", 1350., 24., 37., 1., 495.906, 
  8.816, 13.591, 0.367, 70753., 4401., 25.99, 1.617, 4009., 1.473, 
  "samples tested", 81.48, 2.722291*^6, 45.135, 43.5, 19.002, 13.778, 
  29524.265, 0.7, 342.989, 3.67, 21.3, 38., "", 6.56, 75.93}, 
 {"LTU", "Europe", "Lithuania", "2020-04-22", 1370., 20., 38., 1., 503.253, 
  7.347, 13.959, 0.367, 76793., 6040., 28.209, 2.219, 4588., 1.685, 
  "samples tested", 81.48, 2.722291*^6, 45.135, 43.5, 19.002, 13.778, 
  29524.265, 0.7, 342.989, 3.67, 21.3, 38., "", 6.56, 75.93}, 
 {"LTU", "Europe", "Lithuania", "2020-04-23", 1398., 28., 38., 0., 513.538, 
  10.285, 13.959, 0., 83591., 6798., 30.706, 2.497, 5008., 1.84, 
  "samples tested", 81.48, 2.722291*^6, 45.135, 43.5, 19.002, 13.778, 
  29524.265, 0.7, 342.989, 3.67, 21.3, 38., "", 6.56, 75.93}, 
 {"LTU", "Europe", "Lithuania", "2020-04-24", 1410., 12., 40., 2., 517.946, 
  4.408, 14.694, 0.735, 90992., 7401., 33.425, 2.719, 5413., 1.988, 
  "samples tested", 81.48, 2.722291*^6, 45.135, 43.5, 19.002, 13.778, 
  29524.265, 0.7, 342.989, 3.67, 21.3, 38., "", 6.56, 75.93}, 
 {"LTU", "Europe", "Lithuania", "2020-04-25", 1410., 0., 40., 0., 517.946, 
  0., 14.694, 0., 98948., 7956., 36.347, 2.923, 5733., 2.106, 
  "samples tested", 81.48, 2.722291*^6, 45.135, 43.5, 19.002, 13.778, 
  29524.265, 0.7, 342.989, 3.67, 21.3, 38., "", 6.56, 75.93}, 
 {"LTU", "Europe", "Lithuania", "2020-04-26", 1426., 16., 41., 1., 523.824, 
  5.877, 15.061, 0.367, 104488., 5540., 38.382, 2.035, 5779., 2.123, 
  "samples tested", 81.48, 2.722291*^6, 45.135, 43.5, 19.002, 13.778, 
  29524.265, 0.7, 342.989, 3.67, 21.3, 38., "", 6.56, 75.93}, 
 {"LTU", "Europe", "Lithuania", "2020-04-27", 1438., 12., 41., 0., 528.232, 
  4.408, 15.061, 0., 106775., 2287., 39.222, 0.84, 5775., 2.121, 
  "samples tested", 77.78, 2.722291*^6, 45.135, 43.5, 19.002, 13.778, 
  29524.265, 0.7, 342.989, 3.67, 21.3, 38., "", 6.56, 75.93}, 
 {"LTU", "Europe", "Lithuania", "2020-04-28", 1449., 11., 41., 0., 532.272, 
  4.041, 15.061, 0., 111809., 5034., 41.072, 1.849, 5865., 2.154, 
  "samples tested", 77.78, 2.722291*^6, 45.135, 43.5, 19.002, 13.778, 
  29524.265, 0.7, 342.989, 3.67, 21.3, 38., "", 6.56, 75.93}, 
 {"LTU", "Europe", "Lithuania", "2020-04-29", 1344., -105., 44., 3., 493.702, 
  -38.57, 16.163, 1.102, 118201., 6392., 43.42, 2.348, 5915., 2.173, 
  "samples tested", 77.78, 2.722291*^6, 45.135, 43.5, 19.002, 13.778, 
  29524.265, 0.7, 342.989, 3.67, 21.3, 38., "", 6.56, 75.93}, 
 {"LTU", "Europe", "Lithuania", "2020-04-30", 1375., 31., 45., 1., 505.089, 
  11.387, 16.53, 0.367, 125555., 7354., 46.121, 2.701, 5995., 2.202, 
  "samples tested", 77.78, 2.722291*^6, 45.135, 43.5, 19.002, 13.778, 
  29524.265, 0.7, 342.989, 3.67, 21.3, 38., "", 6.56, 75.93}, 
 {"LTU", "Europe", "Lithuania", "2020-05-01", 1385., 10., 45., 0., 508.763, 
  3.673, 16.53, 0., 132768., 7213., 48.771, 2.65, 5968., 2.192, 
  "samples tested", 77.78, 2.722291*^6, 45.135, 43.5, 19.002, 13.778, 
  29524.265, 0.7, 342.989, 3.67, 21.3, 38., "", 6.56, 75.93}, 
 {"LTU", "Europe", "Lithuania", "2020-05-02", 1399., 14., 45., 0., 513.905, 
  5.143, 16.53, 0., 138270., 5502., 50.792, 2.021, 5617., 2.063, 
  "samples tested", 77.78, 2.722291*^6, 45.135, 43.5, 19.002, 13.778, 
  29524.265, 0.7, 342.989, 3.67, 21.3, 38., "", 6.56, 75.93}, 
 {"LTU", "Europe", "Lithuania", "2020-05-03", 1406., 7., 46., 1., 516.477, 
  2.571, 16.898, 0.367, 141678., 3408., 52.044, 1.252, 5313., 1.952, 
  "samples tested", 77.78, 2.722291*^6, 45.135, 43.5, 19.002, 13.778, 
  29524.265, 0.7, 342.989, 3.67, 21.3, 38., "", 6.56, 75.93}, 
 {"LTU", "Europe", "Lithuania", "2020-05-04", 1410., 4., 46., 0., 517.946, 
  1.469, 16.898, 0., 144029., 2351., 52.907, 0.864, 5322., 1.955, 
  "samples tested", 77.78, 2.722291*^6, 45.135, 43.5, 19.002, 13.778, 
  29524.265, 0.7, 342.989, 3.67, 21.3, 38., "", 6.56, 75.93}, 
 {"LTU", "Europe", "Lithuania", "2020-05-05", 1419., 9., 46., 0., 521.252, 
  3.306, 16.898, 0., 149106., 5077., 54.772, 1.865, 5328., 1.957, 
  "samples tested", 77.78, 2.722291*^6, 45.135, 43.5, 19.002, 13.778, 
  29524.265, 0.7, 342.989, 3.67, 21.3, 38., "", 6.56, 75.93}, 
 {"LTU", "Europe", "Lithuania", "2020-05-06", 1423., 4., 46., 0., 522.721, 
  1.469, 16.898, 0., 156493., 7387., 57.486, 2.714, 5470., 2.009, 
  "samples tested", 77.78, 2.722291*^6, 45.135, 43.5, 19.002, 13.778, 
  29524.265, 0.7, 342.989, 3.67, 21.3, 38., "", 6.56, 75.93}, 
 {"LTU", "Europe", "Lithuania", "2020-05-07", 1428., 5., 48., 2., 524.558, 
  1.837, 17.632, 0.735, 164088., 7595., 60.276, 2.79, 5505., 2.022, 
  "samples tested", 77.78, 2.722291*^6, 45.135, 43.5, 19.002, 13.778, 
  29524.265, 0.7, 342.989, 3.67, 21.3, 38., "", 6.56, 75.93}, 
 {"LTU", "Europe", "Lithuania", "2020-05-08", 1433., 5., 49., 1., 526.395, 
  1.837, 18., 0.367, 172191., 8103., 63.252, 2.977, 5632., 2.069, 
  "samples tested", 77.78, 2.722291*^6, 45.135, 43.5, 19.002, 13.778, 
  29524.265, 0.7, 342.989, 3.67, 21.3, 38., "", 6.56, 75.93}, 
 {"LTU", "Europe", "Lithuania", "2020-05-09", 1436., 3., 49., 0., 527.497, 
  1.102, 18., 0., 180332., 8141., 66.243, 2.99, 6009., 2.207, 
  "samples tested", 77.78, 2.722291*^6, 45.135, 43.5, 19.002, 13.778, 
  29524.265, 0.7, 342.989, 3.67, 21.3, 38., "", 6.56, 75.93}, 
 {"LTU", "Europe", "Lithuania", "2020-05-10", 1444., 8., 50., 1., 530.436, 
  2.939, 18.367, 0.367, 183913., 3581., 67.558, 1.315, 6034., 2.217, 
  "samples tested", 77.78, 2.722291*^6, 45.135, 43.5, 19.002, 13.778, 
  29524.265, 0.7, 342.989, 3.67, 21.3, 38., "", 6.56, 75.93}, 
 {"LTU", "Europe", "Lithuania", "2020-05-11", 1479., 35., 50., 0., 543.292, 
  12.857, 18.367, 0., 186565., 2652., 68.532, 0.974, 6077., 2.232, 
  "samples tested", 75., 2.722291*^6, 45.135, 43.5, 19.002, 13.778, 
  29524.265, 0.7, 342.989, 3.67, 21.3, 38., "", 6.56, 75.93}, 
 {"LTU", "Europe", "Lithuania", "2020-05-12", 1485., 6., 50., 0., 545.496, 
  2.204, 18.367, 0., 192386., 5821., 70.671, 2.138, 6183., 2.271, 
  "samples tested", 75., 2.722291*^6, 45.135, 43.5, 19.002, 13.778, 
  29524.265, 0.7, 342.989, 3.67, 21.3, 38., "", 6.56, 75.93}, 
 {"LTU", "Europe", "Lithuania", "2020-05-13", 1491., 6., 50., 0., 547.7, 
  2.204, 18.367, 0., 200264., 7878., 73.565, 2.894, 6253., 2.297, 
  "samples tested", 75., 2.722291*^6, 45.135, 43.5, 19.002, 13.778, 
  29524.265, 0.7, 342.989, 3.67, 21.3, 38., "", 6.56, 75.93}, 
 {"LTU", "Europe", "Lithuania", "2020-05-14", 1505., 14., 54., 4., 552.843, 
  5.143, 19.836, 1.469, 208253., 7989., 76.499, 2.935, 6309., 2.318, 
  "samples tested", 75., 2.722291*^6, 45.135, 43.5, 19.002, 13.778, 
  29524.265, 0.7, 342.989, 3.67, 21.3, 38., "", 6.56, 75.93}, 
 {"LTU", "Europe", "Lithuania", "2020-05-15", 1511., 6., 54., 0., 555.047, 
  2.204, 19.836, 0., 216247., 7994., 79.436, 2.936, 6294., 2.312, 
  "samples tested", 75., 2.722291*^6, 45.135, 43.5, 19.002, 13.778, 
  29524.265, 0.7, 342.989, 3.67, 21.3, 38., "", 6.56, 75.93}, 
 {"LTU", "Europe", "Lithuania", "2020-05-16", 1523., 12., 54., 0., 559.455, 
  4.408, 19.836, 0., 224040., 7793., 82.298, 2.863, 6244., 2.294, 
  "samples tested", 75., 2.722291*^6, 45.135, 43.5, 19.002, 13.778, 
  29524.265, 0.7, 342.989, 3.67, 21.3, 38., "", 6.56, 75.93}, 
 {"LTU", "Europe", "Lithuania", "2020-05-17", 1534., 11., 55., 1., 563.496, 
  4.041, 20.204, 0.367, 228726., 4686., 84.02, 1.721, 6402., 2.352, 
  "samples tested", 75., 2.722291*^6, 45.135, 43.5, 19.002, 13.778, 
  29524.265, 0.7, 342.989, 3.67, 21.3, 38., "", 6.56, 75.93}, 
 {"LTU", "Europe", "Lithuania", "2020-05-18", 1541., 7., 56., 1., 566.067, 
  2.571, 20.571, 0.367, "", "", "", "", 6657., 2.445, "samples tested", 71.3, 
  2.722291*^6, 45.135, 43.5, 19.002, 13.778, 29524.265, 0.7, 342.989, 3.67, 
  21.3, 38., "", 6.56, 75.93}, {"LTU", "Europe", "Lithuania", "2020-05-19", 
  1547., 6., 59., 3., 568.271, 2.204, 21.673, 1.102, 237600., "", 87.279, "", 
  6459., 2.373, "samples tested", 71.3, 2.722291*^6, 45.135, 43.5, 19.002, 
  13.778, 29524.265, 0.7, 342.989, 3.67, 21.3, 38., "", 6.56, 75.93}, 
 {"LTU", "Europe", "Lithuania", "2020-05-20", 1562., 15., 60., 1., 573.781, 
  5.51, 22.04, 0.367, 245580., 7980., 90.211, 2.931, 6474., 2.378, 
  "samples tested", 71.3, 2.722291*^6, 45.135, 43.5, 19.002, 13.778, 
  29524.265, 0.7, 342.989, 3.67, 21.3, 38., "", 6.56, 75.93}, 
 {"LTU", "Europe", "Lithuania", "2020-05-21", 1577., 15., 60., 0., 579.291, 
  5.51, 22.04, 0., "", "", "", "", 6294., 2.312, "samples tested", 71.3, 
  2.722291*^6, 45.135, 43.5, 19.002, 13.778, 29524.265, 0.7, 342.989, 3.67, 
  21.3, 38., "", 6.56, 75.93}, {"LTU", "Europe", "Lithuania", "2020-05-22", 
  1594., 17., 61., 1., 585.536, 6.245, 22.408, 0.367, 259043., "", 95.156, 
  "", 6114., 2.246, "samples tested", 71.3, 2.722291*^6, 45.135, 43.5, 
  19.002, 13.778, 29524.265, 0.7, 342.989, 3.67, 21.3, 38., "", 6.56, 75.93}, 
 {"LTU", "Europe", "Lithuania", "2020-05-23", 1604., 10., 61., 0., 589.21, 
  3.673, 22.408, 0., 264882., 5839., 97.301, 2.145, 5835., 2.143, 
  "samples tested", 71.3, 2.722291*^6, 45.135, 43.5, 19.002, 13.778, 
  29524.265, 0.7, 342.989, 3.67, 21.3, 38., "", 6.56, 75.93}, 
 {"LTU", "Europe", "Lithuania", "2020-05-24", 1616., 12., 63., 2., 593.618, 
  4.408, 23.142, 0.735, "", "", "", "", 5523., 2.029, "samples tested", 71.3, 
  2.722291*^6, 45.135, 43.5, 19.002, 13.778, 29524.265, 0.7, 342.989, 3.67, 
  21.3, 38., "", 6.56, 75.93}, {"LTU", "Europe", "Lithuania", "2020-05-25", 
  1623., 7., 63., 0., 596.189, 2.571, 23.142, 0., 269889., "", 99.14, "", 
  5247., 1.927, "samples tested", 71.3, 2.722291*^6, 45.135, 43.5, 19.002, 
  13.778, 29524.265, 0.7, 342.989, 3.67, 21.3, 38., "", 6.56, 75.93}, 
 {"LTU", "Europe", "Lithuania", "2020-05-26", 1635., 12., 63., 0., 600.597, 
  4.408, 23.142, 0., 275058., 5169., 101.039, 1.899, 5351., 1.966, 
  "samples tested", 71.3, 2.722291*^6, 45.135, 43.5, 19.002, 13.778, 
  29524.265, 0.7, 342.989, 3.67, 21.3, 38., "", 6.56, 75.93}, 
 {"LTU", "Europe", "Lithuania", "2020-05-27", 1639., 4., 65., 2., 602.066, 
  1.469, 23.877, 0.735, 281232., 6174., 103.307, 2.268, 5093., 1.871, 
  "samples tested", 71.3, 2.722291*^6, 45.135, 43.5, 19.002, 13.778, 
  29524.265, 0.7, 342.989, 3.67, 21.3, 38., "", 6.56, 75.93}, 
 {"LTU", "Europe", "Lithuania", "2020-05-28", 1647., 8., 66., 1., 605.005, 
  2.939, 24.244, 0.367, 287982., 6750., 105.787, 2.48, 5096., 1.872, 
  "samples tested", 71.3, 2.722291*^6, 45.135, 43.5, 19.002, 13.778, 
  29524.265, 0.7, 342.989, 3.67, 21.3, 38., "", 6.56, 75.93}, 
 {"LTU", "Europe", "Lithuania", "2020-05-29", 1656., 9., 68., 2., 608.311, 
  3.306, 24.979, 0.735, 294091., 6109., 108.031, 2.244, 5007., 1.839, 
  "samples tested", 71.3, 2.722291*^6, 45.135, 43.5, 19.002, 13.778, 
  29524.265, 0.7, 342.989, 3.67, 21.3, 38., "", 6.56, 75.93}, 
 {"LTU", "Europe", "Lithuania", "2020-05-30", 1662., 6., 68., 0., 610.515, 
  2.204, 24.979, 0., "", "", "", "", 4799., 1.763, "samples tested", 71.3, 
  2.722291*^6, 45.135, 43.5, 19.002, 13.778, 29524.265, 0.7, 342.989, 3.67, 
  21.3, 38., "", 6.56, 75.93}, {"LTU", "Europe", "Lithuania", "2020-05-31", 
  1670., 8., 70., 2., 613.454, 2.939, 25.714, 0.735, 302859., "", 111.252, 
  "", 5068., 1.862, "samples tested", 71.3, 2.722291*^6, 45.135, 43.5, 
  19.002, 13.778, 29524.265, 0.7, 342.989, 3.67, 21.3, 38., "", 6.56, 75.93}, 
 {"LTU", "Europe", "Lithuania", "2020-06-01", 1675., 5., 70., 0., 615.291, 
  1.837, 25.714, 0., 304854., 1995., 111.984, 0.733, 4995., 1.835, 
  "samples tested", 60.19, 2.722291*^6, 45.135, 43.5, 19.002, 13.778, 
  29524.265, 0.7, 342.989, 3.67, 21.3, 38., "", 6.56, 75.93}, 
 {"LTU", "Europe", "Lithuania", "2020-06-02", 1678., 3., 70., 0., 616.393, 
  1.102, 25.714, 0., 309725., 4871., 113.774, 1.789, 4952., 1.819, 
  "samples tested", 60.19, 2.722291*^6, 45.135, 43.5, 19.002, 13.778, 
  29524.265, 0.7, 342.989, 3.67, 21.3, 38., "", 6.56, 75.93}, 
 {"LTU", "Europe", "Lithuania", "2020-06-03", 1682., 4., 71., 1., 617.862, 
  1.469, 26.081, 0.367, 315112., 5387., 115.753, 1.979, 4840., 1.778, 
  "samples tested", 60.19, 2.722291*^6, 45.135, 43.5, 19.002, 13.778, 
  29524.265, 0.7, 342.989, 3.67, 21.3, 38., "", 6.56, 75.93}, 
 {"LTU", "Europe", "Lithuania", "2020-06-04", 1684., 2., 71., 0., 618.597, 
  0.735, 26.081, 0., 321040., 5928., 117.93, 2.178, 4723., 1.735, 
  "samples tested", 60.19, 2.722291*^6, 45.135, 43.5, 19.002, 13.778, 
  29524.265, 0.7, 342.989, 3.67, 21.3, 38., "", 6.56, 75.93}, 
 {"LTU", "Europe", "Lithuania", "2020-06-05", 1687., 3., 71., 0., 619.699, 
  1.102, 26.081, 0., 326294., 5254., 119.86, 1.93, 4600., 1.69, 
  "samples tested", 60.19, 2.722291*^6, 45.135, 43.5, 19.002, 13.778, 
  29524.265, 0.7, 342.989, 3.67, 21.3, 38., "", 6.56, 75.93}, 
 {"LTU", "Europe", "Lithuania", "2020-06-06", 1694., 7., 71., 0., 622.27, 
  2.571, 26.081, 0., "", "", "", "", 4421., 1.624, "samples tested", 60.19, 
  2.722291*^6, 45.135, 43.5, 19.002, 13.778, 29524.265, 0.7, 342.989, 3.67, 
  21.3, 38., "", 6.56, 75.93}, {"LTU", "Europe", "Lithuania", "2020-06-07", 
  1705., 11., 71., 0., 626.311, 4.041, 26.081, 0., "", "", "", "", 4242., 
  1.558, "samples tested", 60.19, 2.722291*^6, 45.135, 43.5, 19.002, 13.778, 
  29524.265, 0.7, 342.989, 3.67, 21.3, 38., "", 6.56, 75.93}, 
 {"LTU", "Europe", "Lithuania", "2020-06-08", 1714., 9., 71., 0., 629.617, 
  3.306, 26.081, 0., 335686., "", 123.31, "", 4405., 1.618, "samples tested", 
  60.19, 2.722291*^6, 45.135, 43.5, 19.002, 13.778, 29524.265, 0.7, 342.989, 
  3.67, 21.3, 38., "", 6.56, 75.93}, {"LTU", "Europe", "Lithuania", 
  "2020-06-09", 1720., 6., 71., 0., 631.821, 2.204, 26.081, 0., 340073., 
  4387., 124.922, 1.612, 4335., 1.592, "samples tested", 60.19, 2.722291*^6, 
  45.135, 43.5, 19.002, 13.778, 29524.265, 0.7, 342.989, 3.67, 21.3, 38., "", 
  6.56, 75.93}, {"LTU", "Europe", "Lithuania", "2020-06-10", 1727., 7., 72., 
  1., 634.392, 2.571, 26.448, 0.367, 345392., 5319., 126.875, 1.954, 4326., 
  1.589, "samples tested", 60.19, 2.722291*^6, 45.135, 43.5, 19.002, 13.778, 
  29524.265, 0.7, 342.989, 3.67, 21.3, 38., "", 6.56, 75.93}, 
 {"LTU", "Europe", "Lithuania", "2020-06-11", 1733., 6., 74., 2., 636.596, 
  2.204, 27.183, 0.735, 350788., 5396., 128.858, 1.982, 4250., 1.561, 
  "samples tested", 60.19, 2.722291*^6, 45.135, 43.5, 19.002, 13.778, 
  29524.265, 0.7, 342.989, 3.67, 21.3, 38., "", 6.56, 75.93}, 
 {"LTU", "Europe", "Lithuania", "2020-06-12", 1752., 19., 74., 0., 643.576, 
  6.979, 27.183, 0., 356062., 5274., 130.795, 1.937, 4253., 1.562, 
  "samples tested", 60.19, 2.722291*^6, 45.135, 43.5, 19.002, 13.778, 
  29524.265, 0.7, 342.989, 3.67, 21.3, 38., "", 6.56, 75.93}, 
 {"LTU", "Europe", "Lithuania", "2020-06-13", 1756., 4., 74., 0., 645.045, 
  1.469, 27.183, 0., 360670., 4608., 132.488, 1.693, 4464., 1.64, 
  "samples tested", 60.19, 2.722291*^6, 45.135, 43.5, 19.002, 13.778, 
  29524.265, 0.7, 342.989, 3.67, 21.3, 38., "", 6.56, 75.93}, 
 {"LTU", "Europe", "Lithuania", "2020-06-14", 1763., 7., 75., 1., 647.616, 
  2.571, 27.55, 0.367, 363528., 2858., 133.538, 1.05, 4425., 1.625, 
  "samples tested", 60.19, 2.722291*^6, 45.135, 43.5, 19.002, 13.778, 
  29524.265, 0.7, 342.989, 3.67, 21.3, 38., "", 6.56, 75.93}, 
 {"LTU", "Europe", "Lithuania", "2020-06-15", 1768., 5., 75., 0., 649.453, 
  1.837, 27.55, 0., 365136., 1608., 134.128, 0.591, 4207., 1.545, 
  "samples tested", 60.19, 2.722291*^6, 45.135, 43.5, 19.002, 13.778, 
  29524.265, 0.7, 342.989, 3.67, 21.3, 38., "", 6.56, 75.93}, 
 {"LTU", "Europe", "Lithuania", "2020-06-16", 1773., 5., 76., 1., 651.29, 
  1.837, 27.918, 0.367, 369546., 4410., 135.748, 1.62, 4210., 1.546, 
  "samples tested", 60.19, 2.722291*^6, 45.135, 43.5, 19.002, 13.778, 
  29524.265, 0.7, 342.989, 3.67, 21.3, 38., "", 6.56, 75.93}, 
 {"LTU", "Europe", "Lithuania", "2020-06-17", 1776., 3., 76., 0., 652.392, 
  1.102, 27.918, 0., 375572., 6026., 137.962, 2.214, 4311., 1.584, 
  "samples tested", 37.96, 2.722291*^6, 45.135, 43.5, 19.002, 13.778, 
  29524.265, 0.7, 342.989, 3.67, 21.3, 38., "", 6.56, 75.93}, 
 {"LTU", "Europe", "Lithuania", "2020-06-18", 1778., 2., 76., 0., 653.126, 
  0.735, 27.918, 0., 381225., 5653., 140.038, 2.077, 4348., 1.597, 
  "samples tested", 37.96, 2.722291*^6, 45.135, 43.5, 19.002, 13.778, 
  29524.265, 0.7, 342.989, 3.67, 21.3, 38., "", 6.56, 75.93}, 
 {"LTU", "Europe", "Lithuania", "2020-06-19", 1784., 6., 76., 0., 655.33, 
  2.204, 27.918, 0., 386194., 4969., 141.864, 1.825, 4305., 1.581, 
  "samples tested", 37.96, 2.722291*^6, 45.135, 43.5, 19.002, 13.778, 
  29524.265, 0.7, 342.989, 3.67, 21.3, 38., "", 6.56, 75.93}, 
 {"LTU", "Europe", "Lithuania", "2020-06-20", 1792., 8., 76., 0., 658.269, 
  2.939, 27.918, 0., 390457., 4263., 143.43, 1.566, 4255., 1.563, 
  "samples tested", 37.96, 2.722291*^6, 45.135, 43.5, 19.002, 13.778, 
  29524.265, 0.7, 342.989, 3.67, 21.3, 38., "", 6.56, 75.93}, 
 {"LTU", "Europe", "Lithuania", "2020-06-21", 1795., 3., 76., 0., 659.371, 
  1.102, 27.918, 0., 392553., 2096., 144.199, 0.77, 4146., 1.523, 
  "samples tested", 37.96, 2.722291*^6, 45.135, 43.5, 19.002, 13.778, 
  29524.265, 0.7, 342.989, 3.67, 21.3, 38., "", 6.56, 75.93}, 
 {"LTU", "Europe", "Lithuania", "2020-06-22", 1798., 3., 76., 0., 660.473, 
  1.102, 27.918, 0., 394465., 1912., 144.902, 0.702, 4190., 1.539, 
  "samples tested", 37.96, 2.722291*^6, 45.135, 43.5, 19.002, 13.778, 
  29524.265, 0.7, 342.989, 3.67, 21.3, 38., "", 6.56, 75.93}, 
 {"LTU", "Europe", "Lithuania", "2020-06-23", 1801., 3., 76., 0., 661.575, 
  1.102, 27.918, 0., 398417., 3952., 146.354, 1.452, 4124., 1.515, 
  "samples tested", 37.96, 2.722291*^6, 45.135, 43.5, 19.002, 13.778, 
  29524.265, 0.7, 342.989, 3.67, 21.3, 38., "", 6.56, 75.93}, 
 {"LTU", "Europe", "Lithuania", "2020-06-24", 1803., 2., 77., 1., 662.31, 
  0.735, 28.285, 0.367, 403841., 5424., 148.346, 1.992, 4038., 1.483, 
  "samples tested", 37.96, 2.722291*^6, 45.135, 43.5, 19.002, 13.778, 
  29524.265, 0.7, 342.989, 3.67, 21.3, 38., "", 6.56, 75.93}, 
 {"LTU", "Europe", "Lithuania", "2020-06-25", 1804., 1., 78., 1., 662.677, 
  0.367, 28.652, 0.367, 406557., 2716., 149.344, 0.998, 3619., 1.329, 
  "samples tested", 37.96, 2.722291*^6, 45.135, 43.5, 19.002, 13.778, 
  29524.265, 0.7, 342.989, 3.67, 21.3, 38., "", 6.56, 75.93}, 
 {"LTU", "Europe", "Lithuania", "2020-06-26", 1806., 2., 78., 0., 663.412, 
  0.735, 28.652, 0., 410867., 4310., 150.927, 1.583, 3525., 1.295, 
  "samples tested", 37.96, 2.722291*^6, 45.135, 43.5, 19.002, 13.778, 
  29524.265, 0.7, 342.989, 3.67, 21.3, 38., "", 6.56, 75.93}, 
 {"LTU", "Europe", "Lithuania", "2020-06-27", 1808., 2., 78., 0., 664.146, 
  0.735, 28.652, 0., 414792., 3925., 152.369, 1.442, 3476., 1.277, 
  "samples tested", 37.96, 2.722291*^6, 45.135, 43.5, 19.002, 13.778, 
  29524.265, 0.7, 342.989, 3.67, 21.3, 38., "", 6.56, 75.93}, 
 {"LTU", "Europe", "Lithuania", "2020-06-28", 1813., 5., 78., 0., 665.983, 
  1.837, 28.652, 0., 416739., 1947., 153.084, 0.715, 3455., 1.269, 
  "samples tested", 37.96, 2.722291*^6, 45.135, 43.5, 19.002, 13.778, 
  29524.265, 0.7, 342.989, 3.67, 21.3, 38., "", 6.56, 75.93}, 
 {"LTU", "Europe", "Lithuania", "2020-06-29", 1816., 3., 78., 0., 667.085, 
  1.102, 28.652, 0., 418368., 1629., 153.682, 0.598, 3415., 1.254, 
  "samples tested", 35.19, 2.722291*^6, 45.135, 43.5, 19.002, 13.778, 
  29524.265, 0.7, 342.989, 3.67, 21.3, 38., "", 6.56, 75.93}, 
 {"LTU", "Europe", "Lithuania", "2020-06-30", 1816., 0., 78., 0., 667.085, 
  0., 28.652, 0., 422840., 4472., 155.325, 1.643, 3489., 1.282, 
  "samples tested", 35.19, 2.722291*^6, 45.135, 43.5, 19.002, 13.778, 
  29524.265, 0.7, 342.989, 3.67, 21.3, 38., "", 6.56, 75.93}, 
 {"LTU", "Europe", "Lithuania", "2020-07-01", 1817., 1., 78., 0., 667.453, 
  0.367, 28.652, 0., 428238., 5398., 157.308, 1.983, 3485., 1.28, 
  "samples tested", 35.19, 2.722291*^6, 45.135, 43.5, 19.002, 13.778, 
  29524.265, 0.7, 342.989, 3.67, 21.3, 38., "", 6.56, 75.93}, 
 {"LTU", "Europe", "Lithuania", "2020-07-02", 1818., 1., 78., 0., 667.82, 
  0.367, 28.652, 0., 432457., 4219., 158.858, 1.55, 3700., 1.359, 
  "samples tested", 35.19, 2.722291*^6, 45.135, 43.5, 19.002, 13.778, 
  29524.265, 0.7, 342.989, 3.67, 21.3, 38., "", 6.56, 75.93}, 
 {"LTU", "Europe", "Lithuania", "2020-07-03", 1825., 7., 78., 0., 670.391, 
  2.571, 28.652, 0., 436679., 4222., 160.409, 1.551, 3687., 1.354, 
  "samples tested", 35.19, 2.722291*^6, 45.135, 43.5, 19.002, 13.778, 
  29524.265, 0.7, 342.989, 3.67, 21.3, 38., "", 6.56, 75.93}, 
 {"LTU", "Europe", "Lithuania", "2020-07-04", 1828., 3., 79., 1., 671.493, 
  1.102, 29.02, 0.367, "", "", "", "", 3403., 1.25, "samples tested", 35.19, 
  2.722291*^6, 45.135, 43.5, 19.002, 13.778, 29524.265, 0.7, 342.989, 3.67, 
  21.3, 38., "", 6.56, 75.93}, {"LTU", "Europe", "Lithuania", "2020-07-05", 
  1831., 3., 79., 0., 672.595, 1.102, 29.02, 0., "", "", "", "", 3401., 
  1.249, "samples tested", 35.19, 2.722291*^6, 45.135, 43.5, 19.002, 13.778, 
  29524.265, 0.7, 342.989, 3.67, 21.3, 38., "", 6.56, 75.93}, 
 {"LTU", "Europe", "Lithuania", "2020-07-06", 1836., 5., 79., 0., 674.432, 
  1.837, 29.02, 0., "", "", "", "", 3444., 1.265, "samples tested", 35.19, 
  2.722291*^6, 45.135, 43.5, 19.002, 13.778, 29524.265, 0.7, 342.989, 3.67, 
  21.3, 38., "", 6.56, 75.93}, {"LTU", "Europe", "Lithuania", "2020-07-07", 
  1841., 5., 79., 0., 676.269, 1.837, 29.02, 0., 444407., "", 163.247, "", 
  3081., 1.132, "samples tested", "", 2.722291*^6, 45.135, 43.5, 19.002, 
  13.778, 29524.265, 0.7, 342.989, 3.67, 21.3, 38., "", 6.56, 75.93}, 
 {"LTU", "Europe", "Lithuania", "2020-07-08", 1844., 3., 79., 0., 677.371, 
  1.102, 29.02, 0., "", "", "", "", "", "", "", "", 2.722291*^6, 45.135, 
  43.5, 19.002, 13.778, 29524.265, 0.7, 342.989, 3.67, 21.3, 38., "", 6.56, 
  75.93}, {"LUX", "Europe", "Luxembourg", "2019-12-31", 0., 0., 0., 0., 0., 
  0., 0., 0., "", "", "", "", "", "", "", "", 625976., 231.447, 39.7, 14.312, 
  9.842, 94277.965, 0.2, 128.275, 4.42, 20.9, 26., "", 4.51, 82.25}, 
 {"LUX", "Europe", "Luxembourg", "2020-01-01", 0., 0., 0., 0., 0., 0., 0., 
  0., "", "", "", "", "", "", "", 0., 625976., 231.447, 39.7, 14.312, 9.842, 
  94277.965, 0.2, 128.275, 4.42, 20.9, 26., "", 4.51, 82.25}, 
 {"LUX", "Europe", "Luxembourg", "2020-01-02", 0., 0., 0., 0., 0., 0., 0., 
  0., "", "", "", "", "", "", "", 0., 625976., 231.447, 39.7, 14.312, 9.842, 
  94277.965, 0.2, 128.275, 4.42, 20.9, 26., "", 4.51, 82.25}, 
 {"LUX", "Europe", "Luxembourg", "2020-01-03", 0., 0., 0., 0., 0., 0., 0., 
  0., "", "", "", "", "", "", "", 0., 625976., 231.447, 39.7, 14.312, 9.842, 
  94277.965, 0.2, 128.275, 4.42, 20.9, 26., "", 4.51, 82.25}, 
 {"LUX", "Europe", "Luxembourg", "2020-01-04", 0., 0., 0., 0., 0., 0., 0., 
  0., "", "", "", "", "", "", "", 0., 625976., 231.447, 39.7, 14.312, 9.842, 
  94277.965, 0.2, 128.275, 4.42, 20.9, 26., "", 4.51, 82.25}, 
 {"LUX", "Europe", "Luxembourg", "2020-01-05", 0., 0., 0., 0., 0., 0., 0., 
  0., "", "", "", "", "", "", "", 0., 625976., 231.447, 39.7, 14.312, 9.842, 
  94277.965, 0.2, 128.275, 4.42, 20.9, 26., "", 4.51, 82.25}, 
 {"LUX", "Europe", "Luxembourg", "2020-01-06", 0., 0., 0., 0., 0., 0., 0., 
  0., "", "", "", "", "", "", "", 0., 625976., 231.447, 39.7, 14.312, 9.842, 
  94277.965, 0.2, 128.275, 4.42, 20.9, 26., "", 4.51, 82.25}, 
 {"LUX", "Europe", "Luxembourg", "2020-01-07", 0., 0., 0., 0., 0., 0., 0., 
  0., "", "", "", "", "", "", "", 0., 625976., 231.447, 39.7, 14.312, 9.842, 
  94277.965, 0.2, 128.275, 4.42, 20.9, 26., "", 4.51, 82.25}, 
 {"LUX", "Europe", "Luxembourg", "2020-01-08", 0., 0., 0., 0., 0., 0., 0., 
  0., "", "", "", "", "", "", "", 0., 625976., 231.447, 39.7, 14.312, 9.842, 
  94277.965, 0.2, 128.275, 4.42, 20.9, 26., "", 4.51, 82.25}, 
 {"LUX", "Europe", "Luxembourg", "2020-01-09", 0., 0., 0., 0., 0., 0., 0., 
  0., "", "", "", "", "", "", "", 0., 625976., 231.447, 39.7, 14.312, 9.842, 
  94277.965, 0.2, 128.275, 4.42, 20.9, 26., "", 4.51, 82.25}, 
 {"LUX", "Europe", "Luxembourg", "2020-01-10", 0., 0., 0., 0., 0., 0., 0., 
  0., "", "", "", "", "", "", "", 0., 625976., 231.447, 39.7, 14.312, 9.842, 
  94277.965, 0.2, 128.275, 4.42, 20.9, 26., "", 4.51, 82.25}, 
 {"LUX", "Europe", "Luxembourg", "2020-01-11", 0., 0., 0., 0., 0., 0., 0., 
  0., "", "", "", "", "", "", "", 0., 625976., 231.447, 39.7, 14.312, 9.842, 
  94277.965, 0.2, 128.275, 4.42, 20.9, 26., "", 4.51, 82.25}, 
 {"LUX", "Europe", "Luxembourg", "2020-01-12", 0., 0., 0., 0., 0., 0., 0., 
  0., "", "", "", "", "", "", "", 0., 625976., 231.447, 39.7, 14.312, 9.842, 
  94277.965, 0.2, 128.275, 4.42, 20.9, 26., "", 4.51, 82.25}, 
 {"LUX", "Europe", "Luxembourg", "2020-01-13", 0., 0., 0., 0., 0., 0., 0., 
  0., "", "", "", "", "", "", "", 0., 625976., 231.447, 39.7, 14.312, 9.842, 
  94277.965, 0.2, 128.275, 4.42, 20.9, 26., "", 4.51, 82.25}, 
 {"LUX", "Europe", "Luxembourg", "2020-01-14", 0., 0., 0., 0., 0., 0., 0., 
  0., "", "", "", "", "", "", "", 0., 625976., 231.447, 39.7, 14.312, 9.842, 
  94277.965, 0.2, 128.275, 4.42, 20.9, 26., "", 4.51, 82.25}, 
 {"LUX", "Europe", "Luxembourg", "2020-01-15", 0., 0., 0., 0., 0., 0., 0., 
  0., "", "", "", "", "", "", "", 0., 625976., 231.447, 39.7, 14.312, 9.842, 
  94277.965, 0.2, 128.275, 4.42, 20.9, 26., "", 4.51, 82.25}, 
 {"LUX", "Europe", "Luxembourg", "2020-01-16", 0., 0., 0., 0., 0., 0., 0., 
  0., "", "", "", "", "", "", "", 0., 625976., 231.447, 39.7, 14.312, 9.842, 
  94277.965, 0.2, 128.275, 4.42, 20.9, 26., "", 4.51, 82.25}, 
 {"LUX", "Europe", "Luxembourg", "2020-01-17", 0., 0., 0., 0., 0., 0., 0., 
  0., "", "", "", "", "", "", "", 0., 625976., 231.447, 39.7, 14.312, 9.842, 
  94277.965, 0.2, 128.275, 4.42, 20.9, 26., "", 4.51, 82.25}, 
 {"LUX", "Europe", "Luxembourg", "2020-01-18", 0., 0., 0., 0., 0., 0., 0., 
  0., "", "", "", "", "", "", "", 0., 625976., 231.447, 39.7, 14.312, 9.842, 
  94277.965, 0.2, 128.275, 4.42, 20.9, 26., "", 4.51, 82.25}, 
 {"LUX", "Europe", "Luxembourg", "2020-01-19", 0., 0., 0., 0., 0., 0., 0., 
  0., "", "", "", "", "", "", "", 0., 625976., 231.447, 39.7, 14.312, 9.842, 
  94277.965, 0.2, 128.275, 4.42, 20.9, 26., "", 4.51, 82.25}, 
 {"LUX", "Europe", "Luxembourg", "2020-01-20", 0., 0., 0., 0., 0., 0., 0., 
  0., "", "", "", "", "", "", "", 0., 625976., 231.447, 39.7, 14.312, 9.842, 
  94277.965, 0.2, 128.275, 4.42, 20.9, 26., "", 4.51, 82.25}, 
 {"LUX", "Europe", "Luxembourg", "2020-01-21", 0., 0., 0., 0., 0., 0., 0., 
  0., "", "", "", "", "", "", "", 0., 625976., 231.447, 39.7, 14.312, 9.842, 
  94277.965, 0.2, 128.275, 4.42, 20.9, 26., "", 4.51, 82.25}, 
 {"LUX", "Europe", "Luxembourg", "2020-01-22", 0., 0., 0., 0., 0., 0., 0., 
  0., "", "", "", "", "", "", "", 0., 625976., 231.447, 39.7, 14.312, 9.842, 
  94277.965, 0.2, 128.275, 4.42, 20.9, 26., "", 4.51, 82.25}, 
 {"LUX", "Europe", "Luxembourg", "2020-01-23", 0., 0., 0., 0., 0., 0., 0., 
  0., "", "", "", "", "", "", "", 0., 625976., 231.447, 39.7, 14.312, 9.842, 
  94277.965, 0.2, 128.275, 4.42, 20.9, 26., "", 4.51, 82.25}, 
 {"LUX", "Europe", "Luxembourg", "2020-01-24", 0., 0., 0., 0., 0., 0., 0., 
  0., "", "", "", "", "", "", "", 0., 625976., 231.447, 39.7, 14.312, 9.842, 
  94277.965, 0.2, 128.275, 4.42, 20.9, 26., "", 4.51, 82.25}, 
 {"LUX", "Europe", "Luxembourg", "2020-01-25", 0., 0., 0., 0., 0., 0., 0., 
  0., "", "", "", "", "", "", "", 0., 625976., 231.447, 39.7, 14.312, 9.842, 
  94277.965, 0.2, 128.275, 4.42, 20.9, 26., "", 4.51, 82.25}, 
 {"LUX", "Europe", "Luxembourg", "2020-01-26", 0., 0., 0., 0., 0., 0., 0., 
  0., "", "", "", "", "", "", "", 0., 625976., 231.447, 39.7, 14.312, 9.842, 
  94277.965, 0.2, 128.275, 4.42, 20.9, 26., "", 4.51, 82.25}, 
 {"LUX", "Europe", "Luxembourg", "2020-01-27", 0., 0., 0., 0., 0., 0., 0., 
  0., "", "", "", "", "", "", "", 0., 625976., 231.447, 39.7, 14.312, 9.842, 
  94277.965, 0.2, 128.275, 4.42, 20.9, 26., "", 4.51, 82.25}, 
 {"LUX", "Europe", "Luxembourg", "2020-01-28", 0., 0., 0., 0., 0., 0., 0., 
  0., "", "", "", "", "", "", "", 0., 625976., 231.447, 39.7, 14.312, 9.842, 
  94277.965, 0.2, 128.275, 4.42, 20.9, 26., "", 4.51, 82.25}, 
 {"LUX", "Europe", "Luxembourg", "2020-01-29", 0., 0., 0., 0., 0., 0., 0., 
  0., "", "", "", "", "", "", "", 0., 625976., 231.447, 39.7, 14.312, 9.842, 
  94277.965, 0.2, 128.275, 4.42, 20.9, 26., "", 4.51, 82.25}, 
 {"LUX", "Europe", "Luxembourg", "2020-01-30", 0., 0., 0., 0., 0., 0., 0., 
  0., "", "", "", "", "", "", "", 0., 625976., 231.447, 39.7, 14.312, 9.842, 
  94277.965, 0.2, 128.275, 4.42, 20.9, 26., "", 4.51, 82.25}, 
 {"LUX", "Europe", "Luxembourg", "2020-01-31", 0., 0., 0., 0., 0., 0., 0., 
  0., "", "", "", "", "", "", "", 0., 625976., 231.447, 39.7, 14.312, 9.842, 
  94277.965, 0.2, 128.275, 4.42, 20.9, 26., "", 4.51, 82.25}, 
 {"LUX", "Europe", "Luxembourg", "2020-02-01", 0., 0., 0., 0., 0., 0., 0., 
  0., "", "", "", "", "", "", "", 0., 625976., 231.447, 39.7, 14.312, 9.842, 
  94277.965, 0.2, 128.275, 4.42, 20.9, 26., "", 4.51, 82.25}, 
 {"LUX", "Europe", "Luxembourg", "2020-02-02", 0., 0., 0., 0., 0., 0., 0., 
  0., "", "", "", "", "", "", "", 0., 625976., 231.447, 39.7, 14.312, 9.842, 
  94277.965, 0.2, 128.275, 4.42, 20.9, 26., "", 4.51, 82.25}, 
 {"LUX", "Europe", "Luxembourg", "2020-02-03", 0., 0., 0., 0., 0., 0., 0., 
  0., "", "", "", "", "", "", "", 0., 625976., 231.447, 39.7, 14.312, 9.842, 
  94277.965, 0.2, 128.275, 4.42, 20.9, 26., "", 4.51, 82.25}, 
 {"LUX", "Europe", "Luxembourg", "2020-02-04", 0., 0., 0., 0., 0., 0., 0., 
  0., "", "", "", "", "", "", "", 0., 625976., 231.447, 39.7, 14.312, 9.842, 
  94277.965, 0.2, 128.275, 4.42, 20.9, 26., "", 4.51, 82.25}, 
 {"LUX", "Europe", "Luxembourg", "2020-02-05", 0., 0., 0., 0., 0., 0., 0., 
  0., "", "", "", "", "", "", "", 0., 625976., 231.447, 39.7, 14.312, 9.842, 
  94277.965, 0.2, 128.275, 4.42, 20.9, 26., "", 4.51, 82.25}, 
 {"LUX", "Europe", "Luxembourg", "2020-02-06", 0., 0., 0., 0., 0., 0., 0., 
  0., "", "", "", "", "", "", "", 0., 625976., 231.447, 39.7, 14.312, 9.842, 
  94277.965, 0.2, 128.275, 4.42, 20.9, 26., "", 4.51, 82.25}, 
 {"LUX", "Europe", "Luxembourg", "2020-02-07", 0., 0., 0., 0., 0., 0., 0., 
  0., "", "", "", "", "", "", "", 0., 625976., 231.447, 39.7, 14.312, 9.842, 
  94277.965, 0.2, 128.275, 4.42, 20.9, 26., "", 4.51, 82.25}, 
 {"LUX", "Europe", "Luxembourg", "2020-02-08", 0., 0., 0., 0., 0., 0., 0., 
  0., "", "", "", "", "", "", "", 0., 625976., 231.447, 39.7, 14.312, 9.842, 
  94277.965, 0.2, 128.275, 4.42, 20.9, 26., "", 4.51, 82.25}, 
 {"LUX", "Europe", "Luxembourg", "2020-02-09", 0., 0., 0., 0., 0., 0., 0., 
  0., "", "", "", "", "", "", "", 0., 625976., 231.447, 39.7, 14.312, 9.842, 
  94277.965, 0.2, 128.275, 4.42, 20.9, 26., "", 4.51, 82.25}, 
 {"LUX", "Europe", "Luxembourg", "2020-02-10", 0., 0., 0., 0., 0., 0., 0., 
  0., "", "", "", "", "", "", "", 0., 625976., 231.447, 39.7, 14.312, 9.842, 
  94277.965, 0.2, 128.275, 4.42, 20.9, 26., "", 4.51, 82.25}, 
 {"LUX", "Europe", "Luxembourg", "2020-02-11", 0., 0., 0., 0., 0., 0., 0., 
  0., "", "", "", "", "", "", "", 0., 625976., 231.447, 39.7, 14.312, 9.842, 
  94277.965, 0.2, 128.275, 4.42, 20.9, 26., "", 4.51, 82.25}, 
 {"LUX", "Europe", "Luxembourg", "2020-02-12", 0., 0., 0., 0., 0., 0., 0., 
  0., "", "", "", "", "", "", "", 0., 625976., 231.447, 39.7, 14.312, 9.842, 
  94277.965, 0.2, 128.275, 4.42, 20.9, 26., "", 4.51, 82.25}, 
 {"LUX", "Europe", "Luxembourg", "2020-02-13", 0., 0., 0., 0., 0., 0., 0., 
  0., "", "", "", "", "", "", "", 0., 625976., 231.447, 39.7, 14.312, 9.842, 
  94277.965, 0.2, 128.275, 4.42, 20.9, 26., "", 4.51, 82.25}, 
 {"LUX", "Europe", "Luxembourg", "2020-02-14", 0., 0., 0., 0., 0., 0., 0., 
  0., "", "", "", "", "", "", "", 0., 625976., 231.447, 39.7, 14.312, 9.842, 
  94277.965, 0.2, 128.275, 4.42, 20.9, 26., "", 4.51, 82.25}, 
 {"LUX", "Europe", "Luxembourg", "2020-02-15", 0., 0., 0., 0., 0., 0., 0., 
  0., "", "", "", "", "", "", "", 0., 625976., 231.447, 39.7, 14.312, 9.842, 
  94277.965, 0.2, 128.275, 4.42, 20.9, 26., "", 4.51, 82.25}, 
 {"LUX", "Europe", "Luxembourg", "2020-02-16", 0., 0., 0., 0., 0., 0., 0., 
  0., "", "", "", "", "", "", "", 0., 625976., 231.447, 39.7, 14.312, 9.842, 
  94277.965, 0.2, 128.275, 4.42, 20.9, 26., "", 4.51, 82.25}, 
 {"LUX", "Europe", "Luxembourg", "2020-02-17", 0., 0., 0., 0., 0., 0., 0., 
  0., "", "", "", "", "", "", "", 0., 625976., 231.447, 39.7, 14.312, 9.842, 
  94277.965, 0.2, 128.275, 4.42, 20.9, 26., "", 4.51, 82.25}, 
 {"LUX", "Europe", "Luxembourg", "2020-02-18", 0., 0., 0., 0., 0., 0., 0., 
  0., "", "", "", "", "", "", "", 0., 625976., 231.447, 39.7, 14.312, 9.842, 
  94277.965, 0.2, 128.275, 4.42, 20.9, 26., "", 4.51, 82.25}, 
 {"LUX", "Europe", "Luxembourg", "2020-02-19", 0., 0., 0., 0., 0., 0., 0., 
  0., "", "", "", "", "", "", "", 0., 625976., 231.447, 39.7, 14.312, 9.842, 
  94277.965, 0.2, 128.275, 4.42, 20.9, 26., "", 4.51, 82.25}, 
 {"LUX", "Europe", "Luxembourg", "2020-02-20", 0., 0., 0., 0., 0., 0., 0., 
  0., "", "", "", "", "", "", "", 0., 625976., 231.447, 39.7, 14.312, 9.842, 
  94277.965, 0.2, 128.275, 4.42, 20.9, 26., "", 4.51, 82.25}, 
 {"LUX", "Europe", "Luxembourg", "2020-02-21", 0., 0., 0., 0., 0., 0., 0., 
  0., "", "", "", "", "", "", "", 0., 625976., 231.447, 39.7, 14.312, 9.842, 
  94277.965, 0.2, 128.275, 4.42, 20.9, 26., "", 4.51, 82.25}, 
 {"LUX", "Europe", "Luxembourg", "2020-02-22", 0., 0., 0., 0., 0., 0., 0., 
  0., "", "", "", "", "", "", "", 0., 625976., 231.447, 39.7, 14.312, 9.842, 
  94277.965, 0.2, 128.275, 4.42, 20.9, 26., "", 4.51, 82.25}, 
 {"LUX", "Europe", "Luxembourg", "2020-02-23", 0., 0., 0., 0., 0., 0., 0., 
  0., "", "", "", "", "", "", "", 0., 625976., 231.447, 39.7, 14.312, 9.842, 
  94277.965, 0.2, 128.275, 4.42, 20.9, 26., "", 4.51, 82.25}, 
 {"LUX", "Europe", "Luxembourg", "2020-02-24", 0., 0., 0., 0., 0., 0., 0., 
  0., "", "", "", "", "", "", "", 0., 625976., 231.447, 39.7, 14.312, 9.842, 
  94277.965, 0.2, 128.275, 4.42, 20.9, 26., "", 4.51, 82.25}, 
 {"LUX", "Europe", "Luxembourg", "2020-02-25", 0., 0., 0., 0., 0., 0., 0., 
  0., "", "", "", "", "", "", "", 0., 625976., 231.447, 39.7, 14.312, 9.842, 
  94277.965, 0.2, 128.275, 4.42, 20.9, 26., "", 4.51, 82.25}, 
 {"LUX", "Europe", "Luxembourg", "2020-02-26", 0., 0., 0., 0., 0., 0., 0., 
  0., "", "", "", "", "", "", "", 0., 625976., 231.447, 39.7, 14.312, 9.842, 
  94277.965, 0.2, 128.275, 4.42, 20.9, 26., "", 4.51, 82.25}, 
 {"LUX", "Europe", "Luxembourg", "2020-02-27", 0., 0., 0., 0., 0., 0., 0., 
  0., "", "", "", "", "", "", "", 0., 625976., 231.447, 39.7, 14.312, 9.842, 
  94277.965, 0.2, 128.275, 4.42, 20.9, 26., "", 4.51, 82.25}, 
 {"LUX", "Europe", "Luxembourg", "2020-02-28", 0., 0., 0., 0., 0., 0., 0., 
  0., "", "", "", "", "", "", "", 0., 625976., 231.447, 39.7, 14.312, 9.842, 
  94277.965, 0.2, 128.275, 4.42, 20.9, 26., "", 4.51, 82.25}, 
 {"LUX", "Europe", "Luxembourg", "2020-02-29", 0., 0., 0., 0., 0., 0., 0., 
  0., "", "", "", "", "", "", "", 0., 625976., 231.447, 39.7, 14.312, 9.842, 
  94277.965, 0.2, 128.275, 4.42, 20.9, 26., "", 4.51, 82.25}, 
 {"LUX", "Europe", "Luxembourg", "2020-03-01", 1., 1., 0., 0., 1.598, 1.598, 
  0., 0., "", "", "", "", "", "", "", 0., 625976., 231.447, 39.7, 14.312, 
  9.842, 94277.965, 0.2, 128.275, 4.42, 20.9, 26., "", 4.51, 82.25}, 
 {"LUX", "Europe", "Luxembourg", "2020-03-02", 1., 0., 0., 0., 1.598, 0., 0., 
  0., "", "", "", "", "", "", "", 0., 625976., 231.447, 39.7, 14.312, 9.842, 
  94277.965, 0.2, 128.275, 4.42, 20.9, 26., "", 4.51, 82.25}, 
 {"LUX", "Europe", "Luxembourg", "2020-03-07", 3., 2., 0., 0., 4.793, 3.195, 
  0., 0., "", "", "", "", "", "", "", 11.11, 625976., 231.447, 39.7, 14.312, 
  9.842, 94277.965, 0.2, 128.275, 4.42, 20.9, 26., "", 4.51, 82.25}, 
 {"LUX", "Europe", "Luxembourg", "2020-03-09", 5., 2., 0., 0., 7.988, 3.195, 
  0., 0., "", "", "", "", "", "", "", 22.22, 625976., 231.447, 39.7, 14.312, 
  9.842, 94277.965, 0.2, 128.275, 4.42, 20.9, 26., "", 4.51, 82.25}, 
 {"LUX", "Europe", "Luxembourg", "2020-03-11", 7., 2., 0., 0., 11.183, 3.195, 
  0., 0., "", "", "", "", "", "", "", 22.22, 625976., 231.447, 39.7, 14.312, 
  9.842, 94277.965, 0.2, 128.275, 4.42, 20.9, 26., "", 4.51, 82.25}, 
 {"LUX", "Europe", "Luxembourg", "2020-03-12", 7., 0., 0., 0., 11.183, 0., 
  0., 0., "", "", "", "", "", "", "", 31.48, 625976., 231.447, 39.7, 14.312, 
  9.842, 94277.965, 0.2, 128.275, 4.42, 20.9, 26., "", 4.51, 82.25}, 
 {"LUX", "Europe", "Luxembourg", "2020-03-13", 26., 19., 0., 0., 41.535, 
  30.353, 0., 0., "", "", "", "", "", "", "", 42.59, 625976., 231.447, 39.7, 
  14.312, 9.842, 94277.965, 0.2, 128.275, 4.42, 20.9, 26., "", 4.51, 82.25}, 
 {"LUX", "Europe", "Luxembourg", "2020-03-14", 38., 12., 1., 1., 60.705, 
  19.17, 1.598, 1.598, "", "", "", "", "", "", "", 42.59, 625976., 231.447, 
  39.7, 14.312, 9.842, 94277.965, 0.2, 128.275, 4.42, 20.9, 26., "", 4.51, 
  82.25}, {"LUX", "Europe", "Luxembourg", "2020-03-16", 77., 39., 1., 0., 
  123.008, 62.303, 1.598, 0., "", "", "", "", "", "", "", 72.22, 625976., 
  231.447, 39.7, 14.312, 9.842, 94277.965, 0.2, 128.275, 4.42, 20.9, 26., "", 
  4.51, 82.25}, {"LUX", "Europe", "Luxembourg", "2020-03-17", 81., 4., 1., 
  0., 129.398, 6.39, 1.598, 0., "", "", "", "", "", "", "", 79.63, 625976., 
  231.447, 39.7, 14.312, 9.842, 94277.965, 0.2, 128.275, 4.42, 20.9, 26., "", 
  4.51, 82.25}, {"LUX", "Europe", "Luxembourg", "2020-03-18", 140., 59., 1., 
  0., 223.651, 94.253, 1.598, 0., "", "", "", "", "", "", "", 79.63, 625976., 
  231.447, 39.7, 14.312, 9.842, 94277.965, 0.2, 128.275, 4.42, 20.9, 26., "", 
  4.51, 82.25}, {"LUX", "Europe", "Luxembourg", "2020-03-19", 210., 70., 2., 
  1., 335.476, 111.825, 3.195, 1.598, "", "", "", "", "", "", "", 79.63, 
  625976., 231.447, 39.7, 14.312, 9.842, 94277.965, 0.2, 128.275, 4.42, 20.9, 
  26., "", 4.51, 82.25}, {"LUX", "Europe", "Luxembourg", "2020-03-20", 345., 
  135., 4., 2., 551.139, 215.663, 6.39, 3.195, "", "", "", "", "", "", "", 
  79.63, 625976., 231.447, 39.7, 14.312, 9.842, 94277.965, 0.2, 128.275, 
  4.42, 20.9, 26., "", 4.51, 82.25}, {"LUX", "Europe", "Luxembourg", 
  "2020-03-21", 484., 139., 5., 1., 773.193, 222.053, 7.988, 1.598, "", "", 
  "", "", "", "", "", 79.63, 625976., 231.447, 39.7, 14.312, 9.842, 
  94277.965, 0.2, 128.275, 4.42, 20.9, 26., "", 4.51, 82.25}, 
 {"LUX", "Europe", "Luxembourg", "2020-03-22", 670., 186., 8., 3., 1070.329, 
  297.136, 12.78, 4.793, "", "", "", "", "", "", "", 79.63, 625976., 231.447, 
  39.7, 14.312, 9.842, 94277.965, 0.2, 128.275, 4.42, 20.9, 26., "", 4.51, 
  82.25}, {"LUX", "Europe", "Luxembourg", "2020-03-23", 798., 128., 8., 0., 
  1274.809, 204.481, 12.78, 0., "", "", "", "", "", "", "", 79.63, 625976., 
  231.447, 39.7, 14.312, 9.842, 94277.965, 0.2, 128.275, 4.42, 20.9, 26., "", 
  4.51, 82.25}, {"LUX", "Europe", "Luxembourg", "2020-03-24", 875., 77., 8., 
  0., 1397.817, 123.008, 12.78, 0., "", "", "", "", "", "", "", 79.63, 
  625976., 231.447, 39.7, 14.312, 9.842, 94277.965, 0.2, 128.275, 4.42, 20.9, 
  26., "", 4.51, 82.25}, {"LUX", "Europe", "Luxembourg", "2020-03-25", 1099., 
  224., 8., 0., 1755.658, 357.841, 12.78, 0., "", "", "", "", "", "", "", 
  79.63, 625976., 231.447, 39.7, 14.312, 9.842, 94277.965, 0.2, 128.275, 
  4.42, 20.9, 26., "", 4.51, 82.25}, {"LUX", "Europe", "Luxembourg", 
  "2020-03-26", 1333., 234., 8., 0., 2129.475, 373.816, 12.78, 0., "", "", 
  "", "", "", "", "", 79.63, 625976., 231.447, 39.7, 14.312, 9.842, 
  94277.965, 0.2, 128.275, 4.42, 20.9, 26., "", 4.51, 82.25}, 
 {"LUX", "Europe", "Luxembourg", "2020-03-27", 1453., 120., 9., 1., 2321.175, 
  191.701, 14.378, 1.598, "", "", "", "", "", "", "", 79.63, 625976., 
  231.447, 39.7, 14.312, 9.842, 94277.965, 0.2, 128.275, 4.42, 20.9, 26., "", 
  4.51, 82.25}, {"LUX", "Europe", "Luxembourg", "2020-03-28", 1605., 152., 
  15., 6., 2563.996, 242.821, 23.963, 9.585, "", "", "", "", "", "", "", 
  79.63, 625976., 231.447, 39.7, 14.312, 9.842, 94277.965, 0.2, 128.275, 
  4.42, 20.9, 26., "", 4.51, 82.25}, {"LUX", "Europe", "Luxembourg", 
  "2020-03-29", 1831., 226., 18., 3., 2925.032, 361.036, 28.755, 4.793, "", 
  "", "", "", "", "", "", 79.63, 625976., 231.447, 39.7, 14.312, 9.842, 
  94277.965, 0.2, 128.275, 4.42, 20.9, 26., "", 4.51, 82.25}, 
 {"LUX", "Europe", "Luxembourg", "2020-03-30", 1950., 119., 21., 3., 
  3115.135, 190.103, 33.548, 4.793, "", "", "", "", "", "", "", 79.63, 
  625976., 231.447, 39.7, 14.312, 9.842, 94277.965, 0.2, 128.275, 4.42, 20.9, 
  26., "", 4.51, 82.25}, {"LUX", "Europe", "Luxembourg", "2020-03-31", 1988., 
  38., 22., 1., 3175.841, 60.705, 35.145, 1.598, "", "", "", "", "", "", "", 
  79.63, 625976., 231.447, 39.7, 14.312, 9.842, 94277.965, 0.2, 128.275, 
  4.42, 20.9, 26., "", 4.51, 82.25}, {"LUX", "Europe", "Luxembourg", 
  "2020-04-01", 2178., 190., 23., 1., 3479.367, 303.526, 36.743, 1.598, 
  18690., "", 29.857, "", "", "", "people tested", 79.63, 625976., 231.447, 
  39.7, 14.312, 9.842, 94277.965, 0.2, 128.275, 4.42, 20.9, 26., "", 4.51, 
  82.25}, {"LUX", "Europe", "Luxembourg", "2020-04-02", 2319., 141., 29., 6., 
  3704.615, 225.248, 46.328, 9.585, "", "", "", "", "", "", "people tested", 
  79.63, 625976., 231.447, 39.7, 14.312, 9.842, 94277.965, 0.2, 128.275, 
  4.42, 20.9, 26., "", 4.51, 82.25}, {"LUX", "Europe", "Luxembourg", 
  "2020-04-03", 2487., 168., 30., 1., 3972.996, 268.381, 47.925, 1.598, 
  21463., "", 34.287, "", "", "", "people tested", 79.63, 625976., 231.447, 
  39.7, 14.312, 9.842, 94277.965, 0.2, 128.275, 4.42, 20.9, 26., "", 4.51, 
  82.25}, {"LUX", "Europe", "Luxembourg", "2020-04-04", 2612., 125., 31., 1., 
  4172.684, 199.688, 49.523, 1.598, 22793., 1330., 36.412, 2.125, "", "", 
  "people tested", 79.63, 625976., 231.447, 39.7, 14.312, 9.842, 94277.965, 
  0.2, 128.275, 4.42, 20.9, 26., "", 4.51, 82.25}, 
 {"LUX", "Europe", "Luxembourg", "2020-04-05", 2729., 117., 31., 0., 
  4359.592, 186.908, 49.523, 0., "", "", "", "", "", "", "people tested", 
  79.63, 625976., 231.447, 39.7, 14.312, 9.842, 94277.965, 0.2, 128.275, 
  4.42, 20.9, 26., "", 4.51, 82.25}, {"LUX", "Europe", "Luxembourg", 
  "2020-04-06", 2804., 75., 36., 5., 4479.405, 119.813, 57.51, 7.988, 24291., 
  "", 38.805, "", "", "", "people tested", 79.63, 625976., 231.447, 39.7, 
  14.312, 9.842, 94277.965, 0.2, 128.275, 4.42, 20.9, 26., "", 4.51, 82.25}, 
 {"LUX", "Europe", "Luxembourg", "2020-04-07", 2843., 39., 41., 5., 4541.708, 
  62.303, 65.498, 7.988, "", "", "", "", "", "", "people tested", 79.63, 
  625976., 231.447, 39.7, 14.312, 9.842, 94277.965, 0.2, 128.275, 4.42, 20.9, 
  26., "", 4.51, 82.25}, {"LUX", "Europe", "Luxembourg", "2020-04-08", 2970., 
  127., 44., 3., 4744.591, 202.883, 70.29, 4.793, "", "", "", "", 1108., 
  1.77, "people tested", 79.63, 625976., 231.447, 39.7, 14.312, 9.842, 
  94277.965, 0.2, 128.275, 4.42, 20.9, 26., "", 4.51, 82.25}, 
 {"LUX", "Europe", "Luxembourg", "2020-04-09", 3034., 64., 46., 2., 4846.831, 
  102.24, 73.485, 3.195, 27521., "", 43.965, "", 1064., 1.7, "people tested", 
  79.63, 625976., 231.447, 39.7, 14.312, 9.842, 94277.965, 0.2, 128.275, 
  4.42, 20.9, 26., "", 4.51, 82.25}, {"LUX", "Europe", "Luxembourg", 
  "2020-04-10", 3115., 81., 52., 6., 4976.229, 129.398, 83.07, 9.585, 28273., 
  752., 45.166, 1.201, 973., 1.554, "people tested", 79.63, 625976., 231.447, 
  39.7, 14.312, 9.842, 94277.965, 0.2, 128.275, 4.42, 20.9, 26., "", 4.51, 
  82.25}, {"LUX", "Europe", "Luxembourg", "2020-04-11", 3223., 108., 54., 2., 
  5148.76, 172.531, 86.265, 3.195, 28965., 692., 46.272, 1.105, 882., 1.409, 
  "people tested", 79.63, 625976., 231.447, 39.7, 14.312, 9.842, 94277.965, 
  0.2, 128.275, 4.42, 20.9, 26., "", 4.51, 82.25}, 
 {"LUX", "Europe", "Luxembourg", "2020-04-12", 3270., 47., 62., 8., 5223.842, 
  75.083, 99.045, 12.78, 29315., 350., 46.831, 0.559, 825., 1.318, 
  "people tested", 79.63, 625976., 231.447, 39.7, 14.312, 9.842, 94277.965, 
  0.2, 128.275, 4.42, 20.9, 26., "", 4.51, 82.25}, 
 {"LUX", "Europe", "Luxembourg", "2020-04-13", 3281., 11., 66., 4., 5241.415, 
  17.573, 105.435, 6.39, "", "", "", "", 733., 1.171, "people tested", 79.63, 
  625976., 231.447, 39.7, 14.312, 9.842, 94277.965, 0.2, 128.275, 4.42, 20.9, 
  26., "", 4.51, 82.25}, {"LUX", "Europe", "Luxembourg", "2020-04-14", 3292., 
  11., 67., 1., 5258.988, 17.573, 107.033, 1.598, 29523., "", 47.163, "", 
  594., 0.949, "people tested", 79.63, 625976., 231.447, 39.7, 14.312, 9.842, 
  94277.965, 0.2, 128.275, 4.42, 20.9, 26., "", 4.51, 82.25}, 
 {"LUX", "Europe", "Luxembourg", "2020-04-15", 3307., 15., 67., 0., 5282.95, 
  23.963, 107.033, 0., 30723., 1200., 49.08, 1.917, 611., 0.976, 
  "people tested", 79.63, 625976., 231.447, 39.7, 14.312, 9.842, 94277.965, 
  0.2, 128.275, 4.42, 20.9, 26., "", 4.51, 82.25}, 
 {"LUX", "Europe", "Luxembourg", "2020-04-16", 3373., 66., 69., 2., 5388.385, 
  105.435, 110.228, 3.195, 31660., 937., 50.577, 1.497, 591., 0.944, 
  "people tested", 79.63, 625976., 231.447, 39.7, 14.312, 9.842, 94277.965, 
  0.2, 128.275, 4.42, 20.9, 26., "", 4.51, 82.25}, 
 {"LUX", "Europe", "Luxembourg", "2020-04-17", 3444., 71., 69., 0., 5501.808, 
  113.423, 110.228, 0., 32394., 734., 51.75, 1.173, 589., 0.941, 
  "people tested", 79.63, 625976., 231.447, 39.7, 14.312, 9.842, 94277.965, 
  0.2, 128.275, 4.42, 20.9, 26., "", 4.51, 82.25}, 
 {"LUX", "Europe", "Luxembourg", "2020-04-18", 3480., 36., 72., 3., 5559.319, 
  57.51, 115.02, 4.793, 33252., 858., 53.12, 1.371, 612., 0.978, 
  "people tested", 79.63, 625976., 231.447, 39.7, 14.312, 9.842, 94277.965, 
  0.2, 128.275, 4.42, 20.9, 26., "", 4.51, 82.25}, 
 {"LUX", "Europe", "Luxembourg", "2020-04-19", 3537., 57., 72., 0., 5650.376, 
  91.058, 115.02, 0., 33666., 414., 53.782, 0.661, 622., 0.994, 
  "people tested", 79.63, 625976., 231.447, 39.7, 14.312, 9.842, 94277.965, 
  0.2, 128.275, 4.42, 20.9, 26., "", 4.51, 82.25}, 
 {"LUX", "Europe", "Luxembourg", "2020-04-20", 3550., 13., 73., 1., 5671.144, 
  20.768, 116.618, 1.598, 33798., 132., 53.992, 0.211, 626., 1., 
  "people tested", 70.37, 625976., 231.447, 39.7, 14.312, 9.842, 94277.965, 
  0.2, 128.275, 4.42, 20.9, 26., "", 4.51, 82.25}, 
 {"LUX", "Europe", "Luxembourg", "2020-04-21", 3558., 8., 75., 2., 5683.924, 
  12.78, 119.813, 3.195, 34962., 1164., 55.852, 1.859, 777., 1.241, 
  "people tested", 70.37, 625976., 231.447, 39.7, 14.312, 9.842, 94277.965, 
  0.2, 128.275, 4.42, 20.9, 26., "", 4.51, 82.25}, 
 {"LUX", "Europe", "Luxembourg", "2020-04-22", 3618., 60., 78., 3., 5779.774, 
  95.85, 124.605, 4.793, 36087., 1125., 57.649, 1.797, 766., 1.224, 
  "people tested", 70.37, 625976., 231.447, 39.7, 14.312, 9.842, 94277.965, 
  0.2, 128.275, 4.42, 20.9, 26., "", 4.51, 82.25}, 
 {"LUX", "Europe", "Luxembourg", "2020-04-23", 3654., 36., 80., 2., 5837.284, 
  57.51, 127.8, 3.195, 36891., 804., 58.934, 1.284, 747., 1.193, 
  "people tested", 70.37, 625976., 231.447, 39.7, 14.312, 9.842, 94277.965, 
  0.2, 128.275, 4.42, 20.9, 26., "", 4.51, 82.25}, 
 {"LUX", "Europe", "Luxembourg", "2020-04-24", 3665., 11., 83., 3., 5854.857, 
  17.573, 132.593, 4.793, 37782., 891., 60.357, 1.423, 770., 1.23, 
  "people tested", 70.37, 625976., 231.447, 39.7, 14.312, 9.842, 94277.965, 
  0.2, 128.275, 4.42, 20.9, 26., "", 4.51, 82.25}, 
 {"LUX", "Europe", "Luxembourg", "2020-04-25", 3695., 30., 85., 2., 5902.782, 
  47.925, 135.788, 3.195, 38514., 732., 61.526, 1.169, 752., 1.201, 
  "people tested", 70.37, 625976., 231.447, 39.7, 14.312, 9.842, 94277.965, 
  0.2, 128.275, 4.42, 20.9, 26., "", 4.51, 82.25}, 
 {"LUX", "Europe", "Luxembourg", "2020-04-26", 3711., 16., 85., 0., 5928.342, 
  25.56, 135.788, 0., 39003., 489., 62.308, 0.781, 762., 1.217, 
  "people tested", 70.37, 625976., 231.447, 39.7, 14.312, 9.842, 94277.965, 
  0.2, 128.275, 4.42, 20.9, 26., "", 4.51, 82.25}, 
 {"LUX", "Europe", "Luxembourg", "2020-04-27", 3723., 12., 88., 3., 5947.512, 
  19.17, 140.58, 4.793, 39102., 99., 62.466, 0.158, 758., 1.211, 
  "people tested", 70.37, 625976., 231.447, 39.7, 14.312, 9.842, 94277.965, 
  0.2, 128.275, 4.42, 20.9, 26., "", 4.51, 82.25}, 
 {"LUX", "Europe", "Luxembourg", "2020-04-28", 3729., 6., 88., 0., 5957.097, 
  9.585, 140.58, 0., 39741., 639., 63.486, 1.021, 683., 1.091, 
  "people tested", 70.37, 625976., 231.447, 39.7, 14.312, 9.842, 94277.965, 
  0.2, 128.275, 4.42, 20.9, 26., "", 4.51, 82.25}, 
 {"LUX", "Europe", "Luxembourg", "2020-04-29", 3741., 12., 89., 1., 5976.267, 
  19.17, 142.178, 1.598, 41758., 2017., 66.709, 3.222, 810., 1.294, 
  "people tested", 70.37, 625976., 231.447, 39.7, 14.312, 9.842, 94277.965, 
  0.2, 128.275, 4.42, 20.9, 26., "", 4.51, 82.25}, 
 {"LUX", "Europe", "Luxembourg", "2020-04-30", 3769., 28., 89., 0., 6020.998, 
  44.73, 142.178, 0., 42643., 885., 68.122, 1.414, 822., 1.313, 
  "people tested", 70.37, 625976., 231.447, 39.7, 14.312, 9.842, 94277.965, 
  0.2, 128.275, 4.42, 20.9, 26., "", 4.51, 82.25}, 
 {"LUX", "Europe", "Luxembourg", "2020-05-01", 3784., 15., 90., 1., 6044.96, 
  23.963, 143.775, 1.598, 44895., 2252., 71.72, 3.598, 1016., 1.623, 
  "people tested", 70.37, 625976., 231.447, 39.7, 14.312, 9.842, 94277.965, 
  0.2, 128.275, 4.42, 20.9, 26., "", 4.51, 82.25}, 
 {"LUX", "Europe", "Luxembourg", "2020-05-02", 3802., 18., 92., 2., 6073.715, 
  28.755, 146.97, 3.195, 47460., 2565., 75.818, 4.098, 1278., 2.042, 
  "people tested", 70.37, 625976., 231.447, 39.7, 14.312, 9.842, 94277.965, 
  0.2, 128.275, 4.42, 20.9, 26., "", 4.51, 82.25}, 
 {"LUX", "Europe", "Luxembourg", "2020-05-03", 3812., 10., 92., 0., 6089.69, 
  15.975, 146.97, 0., 48118., 658., 76.869, 1.051, 1302., 2.08, 
  "people tested", 70.37, 625976., 231.447, 39.7, 14.312, 9.842, 94277.965, 
  0.2, 128.275, 4.42, 20.9, 26., "", 4.51, 82.25}, 
 {"LUX", "Europe", "Luxembourg", "2020-05-04", 3824., 12., 96., 4., 6108.86, 
  19.17, 153.361, 6.39, 48339., 221., 77.222, 0.353, 1320., 2.109, 
  "people tested", 70.37, 625976., 231.447, 39.7, 14.312, 9.842, 94277.965, 
  0.2, 128.275, 4.42, 20.9, 26., "", 4.51, 82.25}, 
 {"LUX", "Europe", "Luxembourg", "2020-05-05", 3828., 4., 96., 0., 6115.25, 
  6.39, 153.361, 0., 49299., 960., 78.755, 1.534, 1365., 2.181, 
  "people tested", 70.37, 625976., 231.447, 39.7, 14.312, 9.842, 94277.965, 
  0.2, 128.275, 4.42, 20.9, 26., "", 4.51, 82.25}, 
 {"LUX", "Europe", "Luxembourg", "2020-05-06", 3840., 12., 96., 0., 6134.42, 
  19.17, 153.361, 0., 50533., 1234., 80.727, 1.971, 1254., 2.003, 
  "people tested", 70.37, 625976., 231.447, 39.7, 14.312, 9.842, 94277.965, 
  0.2, 128.275, 4.42, 20.9, 26., "", 4.51, 82.25}, 
 {"LUX", "Europe", "Luxembourg", "2020-05-07", 3851., 11., 98., 2., 6151.993, 
  17.573, 156.556, 3.195, 51883., 1350., 82.883, 2.157, 1320., 2.109, 
  "people tested", 70.37, 625976., 231.447, 39.7, 14.312, 9.842, 94277.965, 
  0.2, 128.275, 4.42, 20.9, 26., "", 4.51, 82.25}, 
 {"LUX", "Europe", "Luxembourg", "2020-05-08", 3859., 8., 100., 2., 6164.773, 
  12.78, 159.751, 3.195, 53257., 1374., 85.078, 2.195, 1195., 1.909, 
  "people tested", 70.37, 625976., 231.447, 39.7, 14.312, 9.842, 94277.965, 
  0.2, 128.275, 4.42, 20.9, 26., "", 4.51, 82.25}, 
 {"LUX", "Europe", "Luxembourg", "2020-05-09", 3871., 12., 100., 0., 
  6183.943, 19.17, 159.751, 0., 54463., 1206., 87.005, 1.927, 1000., 1.598, 
  "people tested", 70.37, 625976., 231.447, 39.7, 14.312, 9.842, 94277.965, 
  0.2, 128.275, 4.42, 20.9, 26., "", 4.51, 82.25}, 
 {"LUX", "Europe", "Luxembourg", "2020-05-10", 3877., 6., 101., 1., 6193.528, 
  9.585, 161.348, 1.598, 55250., 787., 88.262, 1.257, 1019., 1.628, 
  "people tested", 70.37, 625976., 231.447, 39.7, 14.312, 9.842, 94277.965, 
  0.2, 128.275, 4.42, 20.9, 26., "", 4.51, 82.25}, 
 {"LUX", "Europe", "Luxembourg", "2020-05-11", 3886., 9., 101., 0., 6207.906, 
  14.378, 161.348, 0., 55415., 165., 88.526, 0.264, 1011., 1.615, 
  "people tested", 56.48, 625976., 231.447, 39.7, 14.312, 9.842, 94277.965, 
  0.2, 128.275, 4.42, 20.9, 26., "", 4.51, 82.25}, 
 {"LUX", "Europe", "Luxembourg", "2020-05-12", 3888., 2., 101., 0., 6211.101, 
  3.195, 161.348, 0., 56394., 979., 90.09, 1.564, 1014., 1.62, 
  "people tested", 56.48, 625976., 231.447, 39.7, 14.312, 9.842, 94277.965, 
  0.2, 128.275, 4.42, 20.9, 26., "", 4.51, 82.25}, 
 {"LUX", "Europe", "Luxembourg", "2020-05-13", 3894., 6., 102., 1., 6220.686, 
  9.585, 162.946, 1.598, 57687., 1293., 92.155, 2.066, 1022., 1.633, 
  "people tested", 56.48, 625976., 231.447, 39.7, 14.312, 9.842, 94277.965, 
  0.2, 128.275, 4.42, 20.9, 26., "", 4.51, 82.25}, 
 {"LUX", "Europe", "Luxembourg", "2020-05-14", 3904., 10., 103., 1., 
  6236.661, 15.975, 164.543, 1.598, 58727., 1040., 93.817, 1.661, 978., 
  1.562, "people tested", 56.48, 625976., 231.447, 39.7, 14.312, 9.842, 
  94277.965, 0.2, 128.275, 4.42, 20.9, 26., "", 4.51, 82.25}, 
 {"LUX", "Europe", "Luxembourg", "2020-05-15", 3915., 11., 103., 0., 
  6254.233, 17.573, 164.543, 0., 59987., 1260., 95.83, 2.013, 961., 1.535, 
  "people tested", 56.48, 625976., 231.447, 39.7, 14.312, 9.842, 94277.965, 
  0.2, 128.275, 4.42, 20.9, 26., "", 4.51, 82.25}, 
 {"LUX", "Europe", "Luxembourg", "2020-05-16", 3923., 8., 104., 1., 6267.013, 
  12.78, 166.141, 1.598, 60246., 259., 96.243, 0.414, 826., 1.32, 
  "people tested", 56.48, 625976., 231.447, 39.7, 14.312, 9.842, 94277.965, 
  0.2, 128.275, 4.42, 20.9, 26., "", 4.51, 82.25}, 
 {"LUX", "Europe", "Luxembourg", "2020-05-17", 3930., 7., 104., 0., 6278.196, 
  11.183, 166.141, 0., 62153., 1907., 99.29, 3.046, 986., 1.575, 
  "people tested", 56.48, 625976., 231.447, 39.7, 14.312, 9.842, 94277.965, 
  0.2, 128.275, 4.42, 20.9, 26., "", 4.51, 82.25}, 
 {"LUX", "Europe", "Luxembourg", "2020-05-18", 3945., 15., 107., 3., 
  6302.159, 23.963, 170.933, 4.793, 62260., 107., 99.461, 0.171, 978., 1.562, 
  "people tested", 56.48, 625976., 231.447, 39.7, 14.312, 9.842, 94277.965, 
  0.2, 128.275, 4.42, 20.9, 26., "", 4.51, 82.25}, 
 {"LUX", "Europe", "Luxembourg", "2020-05-19", 3947., 2., 107., 0., 6305.354, 
  3.195, 170.933, 0., 63011., 751., 100.66, 1.2, 945., 1.51, "people tested", 
  56.48, 625976., 231.447, 39.7, 14.312, 9.842, 94277.965, 0.2, 128.275, 
  4.42, 20.9, 26., "", 4.51, 82.25}, {"LUX", "Europe", "Luxembourg", 
  "2020-05-20", 3958., 11., 109., 2., 6322.926, 17.573, 174.128, 3.195, 
  64018., 1007., 102.269, 1.609, 904., 1.444, "people tested", 56.48, 
  625976., 231.447, 39.7, 14.312, 9.842, 94277.965, 0.2, 128.275, 4.42, 20.9, 
  26., "", 4.51, 82.25}, {"LUX", "Europe", "Luxembourg", "2020-05-21", 3971., 
  13., 109., 0., 6343.694, 20.768, 174.128, 0., "", "", "", "", 878., 1.403, 
  "people tested", 56.48, 625976., 231.447, 39.7, 14.312, 9.842, 94277.965, 
  0.2, 128.275, 4.42, 20.9, 26., "", 4.51, 82.25}, 
 {"LUX", "Europe", "Luxembourg", "2020-05-22", 3980., 9., 109., 0., 6358.071, 
  14.378, 174.128, 0., 65724., "", 104.994, "", 820., 1.31, "people tested", 
  56.48, 625976., 231.447, 39.7, 14.312, 9.842, 94277.965, 0.2, 128.275, 
  4.42, 20.9, 26., "", 4.51, 82.25}, {"LUX", "Europe", "Luxembourg", 
  "2020-05-23", 3981., 1., 109., 0., 6359.669, 1.598, 174.128, 0., 66653., 
  929., 106.479, 1.484, 915., 1.462, "people tested", 56.48, 625976., 
  231.447, 39.7, 14.312, 9.842, 94277.965, 0.2, 128.275, 4.42, 20.9, 26., "", 
  4.51, 82.25}, {"LUX", "Europe", "Luxembourg", "2020-05-24", 3990., 9., 
  109., 0., 6374.046, 14.378, 174.128, 0., 67729., 1076., 108.197, 1.719, 
  797., 1.273, "people tested", 56.48, 625976., 231.447, 39.7, 14.312, 9.842, 
  94277.965, 0.2, 128.275, 4.42, 20.9, 26., "", 4.51, 82.25}, 
 {"LUX", "Europe", "Luxembourg", "2020-05-25", 3992., 2., 110., 1., 6377.241, 
  3.195, 175.726, 1.598, 68107., 378., 108.801, 0.604, 835., 1.334, 
  "people tested", 43.52, 625976., 231.447, 39.7, 14.312, 9.842, 94277.965, 
  0.2, 128.275, 4.42, 20.9, 26., "", 4.51, 82.25}, 
 {"LUX", "Europe", "Luxembourg", "2020-05-26", 3993., 1., 110., 0., 6378.839, 
  1.598, 175.726, 0., 68829., 722., 109.955, 1.153, 831., 1.328, 
  "people tested", 43.52, 625976., 231.447, 39.7, 14.312, 9.842, 94277.965, 
  0.2, 128.275, 4.42, 20.9, 26., "", 4.51, 82.25}, 
 {"LUX", "Europe", "Luxembourg", "2020-05-27", 3995., 2., 110., 0., 6382.034, 
  3.195, 175.726, 0., 70148., 1319., 112.062, 2.107, 876., 1.399, 
  "people tested", 43.52, 625976., 231.447, 39.7, 14.312, 9.842, 94277.965, 
  0.2, 128.275, 4.42, 20.9, 26., "", 4.51, 82.25}, 
 {"LUX", "Europe", "Luxembourg", "2020-05-28", 4001., 6., 110., 0., 6391.619, 
  9.585, 175.726, 0., 71098., 950., 113.579, 1.518, 890., 1.422, 
  "people tested", 43.52, 625976., 231.447, 39.7, 14.312, 9.842, 94277.965, 
  0.2, 128.275, 4.42, 20.9, 26., "", 4.51, 82.25}, 
 {"LUX", "Europe", "Luxembourg", "2020-05-29", 4008., 7., 110., 0., 6402.801, 
  11.183, 175.726, 0., 72996., 1898., 116.611, 3.032, 1039., 1.66, 
  "people tested", 43.52, 625976., 231.447, 39.7, 14.312, 9.842, 94277.965, 
  0.2, 128.275, 4.42, 20.9, 26., "", 4.51, 82.25}, 
 {"LUX", "Europe", "Luxembourg", "2020-05-30", 4012., 4., 110., 0., 6409.191, 
  6.39, 175.726, 0., 74366., 1370., 118.8, 2.189, 1102., 1.76, 
  "people tested", 43.52, 625976., 231.447, 39.7, 14.312, 9.842, 94277.965, 
  0.2, 128.275, 4.42, 20.9, 26., "", 4.51, 82.25}, 
 {"LUX", "Europe", "Luxembourg", "2020-05-31", 4016., 4., 110., 0., 6415.581, 
  6.39, 175.726, 0., 75432., 1066., 120.503, 1.703, 1100., 1.757, 
  "people tested", 43.52, 625976., 231.447, 39.7, 14.312, 9.842, 94277.965, 
  0.2, 128.275, 4.42, 20.9, 26., "", 4.51, 82.25}, 
 {"LUX", "Europe", "Luxembourg", "2020-06-01", 4018., 2., 110., 0., 6418.776, 
  3.195, 175.726, 0., 75594., 162., 120.762, 0.259, 1070., 1.709, 
  "people tested", 43.52, 625976., 231.447, 39.7, 14.312, 9.842, 94277.965, 
  0.2, 128.275, 4.42, 20.9, 26., "", 4.51, 82.25}, 
 {"LUX", "Europe", "Luxembourg", "2020-06-02", 4019., 1., 110., 0., 6420.374, 
  1.598, 175.726, 0., 78026., 2432., 124.647, 3.885, 1314., 2.099, 
  "people tested", 43.52, 625976., 231.447, 39.7, 14.312, 9.842, 94277.965, 
  0.2, 128.275, 4.42, 20.9, 26., "", 4.51, 82.25}, 
 {"LUX", "Europe", "Luxembourg", "2020-06-03", 4020., 1., 110., 0., 6421.971, 
  1.598, 175.726, 0., 79484., 1458., 126.976, 2.329, 1334., 2.131, 
  "people tested", 43.52, 625976., 231.447, 39.7, 14.312, 9.842, 94277.965, 
  0.2, 128.275, 4.42, 20.9, 26., "", 4.51, 82.25}, 
 {"LUX", "Europe", "Luxembourg", "2020-06-04", 4020., 0., 110., 0., 6421.971, 
  0., 175.726, 0., 82377., 2893., 131.598, 4.622, 1611., 2.574, 
  "people tested", 43.52, 625976., 231.447, 39.7, 14.312, 9.842, 94277.965, 
  0.2, 128.275, 4.42, 20.9, 26., "", 4.51, 82.25}, 
 {"LUX", "Europe", "Luxembourg", "2020-06-05", 4027., 7., 110., 0., 6433.154, 
  11.183, 175.726, 0., 83673., 1296., 133.668, 2.07, 1525., 2.436, 
  "people tested", 43.52, 625976., 231.447, 39.7, 14.312, 9.842, 94277.965, 
  0.2, 128.275, 4.42, 20.9, 26., "", 4.51, 82.25}, 
 {"LUX", "Europe", "Luxembourg", "2020-06-06", 4032., 5., 110., 0., 6441.142, 
  7.988, 175.726, 0., 84934., 1261., 135.683, 2.014, 1510., 2.412, 
  "people tested", 43.52, 625976., 231.447, 39.7, 14.312, 9.842, 94277.965, 
  0.2, 128.275, 4.42, 20.9, 26., "", 4.51, 82.25}, 
 {"LUX", "Europe", "Luxembourg", "2020-06-07", 4035., 3., 110., 0., 6445.934, 
  4.793, 175.726, 0., 88051., 3117., 140.662, 4.979, 1803., 2.88, 
  "people tested", 43.52, 625976., 231.447, 39.7, 14.312, 9.842, 94277.965, 
  0.2, 128.275, 4.42, 20.9, 26., "", 4.51, 82.25}, 
 {"LUX", "Europe", "Luxembourg", "2020-06-08", 4039., 4., 110., 0., 6452.324, 
  6.39, 175.726, 0., 88234., 183., 140.954, 0.292, 1806., 2.885, 
  "people tested", 43.52, 625976., 231.447, 39.7, 14.312, 9.842, 94277.965, 
  0.2, 128.275, 4.42, 20.9, 26., "", 4.51, 82.25}, 
 {"LUX", "Europe", "Luxembourg", "2020-06-09", 4040., 1., 110., 0., 6453.922, 
  1.598, 175.726, 0., 88914., 680., 142.041, 1.086, 1555., 2.484, 
  "people tested", 43.52, 625976., 231.447, 39.7, 14.312, 9.842, 94277.965, 
  0.2, 128.275, 4.42, 20.9, 26., "", 4.51, 82.25}, 
 {"LUX", "Europe", "Luxembourg", "2020-06-10", 4046., 6., 110., 0., 6463.507, 
  9.585, 175.726, 0., 91203., 2289., 145.697, 3.657, 1674., 2.674, 
  "people tested", 43.52, 625976., 231.447, 39.7, 14.312, 9.842, 94277.965, 
  0.2, 128.275, 4.42, 20.9, 26., "", 4.51, 82.25}, 
 {"LUX", "Europe", "Luxembourg", "2020-06-11", 4049., 3., 110., 0., 6468.299, 
  4.793, 175.726, 0., 98232., 7029., 156.926, 11.229, 2265., 3.618, 
  "people tested", 37.96, 625976., 231.447, 39.7, 14.312, 9.842, 94277.965, 
  0.2, 128.275, 4.42, 20.9, 26., "", 4.51, 82.25}, 
 {"LUX", "Europe", "Luxembourg", "2020-06-12", 4052., 3., 110., 0., 6473.092, 
  4.793, 175.726, 0., 101877., 3645., 162.749, 5.823, 2601., 4.155, 
  "people tested", 37.96, 625976., 231.447, 39.7, 14.312, 9.842, 94277.965, 
  0.2, 128.275, 4.42, 20.9, 26., "", 4.51, 82.25}, 
 {"LUX", "Europe", "Luxembourg", "2020-06-13", 4055., 3., 110., 0., 6477.884, 
  4.793, 175.726, 0., 106062., 4185., 169.435, 6.686, 3018., 4.821, 
  "people tested", 37.96, 625976., 231.447, 39.7, 14.312, 9.842, 94277.965, 
  0.2, 128.275, 4.42, 20.9, 26., "", 4.51, 82.25}, 
 {"LUX", "Europe", "Luxembourg", "2020-06-14", 4063., 8., 110., 0., 6490.664, 
  12.78, 175.726, 0., 106604., 542., 170.3, 0.866, 2650., 4.233, 
  "people tested", 37.96, 625976., 231.447, 39.7, 14.312, 9.842, 94277.965, 
  0.2, 128.275, 4.42, 20.9, 26., "", 4.51, 82.25}, 
 {"LUX", "Europe", "Luxembourg", "2020-06-15", 4070., 7., 110., 0., 6501.847, 
  11.183, 175.726, 0., 110946., 4342., 177.237, 6.936, 3245., 5.184, 
  "people tested", 37.96, 625976., 231.447, 39.7, 14.312, 9.842, 94277.965, 
  0.2, 128.275, 4.42, 20.9, 26., "", 4.51, 82.25}, 
 {"LUX", "Europe", "Luxembourg", "2020-06-16", 4072., 2., 110., 0., 6505.042, 
  3.195, 175.726, 0., 116869., 5923., 186.699, 9.462, 3994., 6.38, 
  "people tested", 37.96, 625976., 231.447, 39.7, 14.312, 9.842, 94277.965, 
  0.2, 128.275, 4.42, 20.9, 26., "", 4.51, 82.25}, 
 {"LUX", "Europe", "Luxembourg", "2020-06-17", 4075., 3., 110., 0., 6509.834, 
  4.793, 175.726, 0., 124071., 7202., 198.204, 11.505, 4695., 7.5, 
  "people tested", 37.96, 625976., 231.447, 39.7, 14.312, 9.842, 94277.965, 
  0.2, 128.275, 4.42, 20.9, 26., "", 4.51, 82.25}, 
 {"LUX", "Europe", "Luxembourg", "2020-06-18", 4085., 10., 110., 0., 
  6525.809, 15.975, 175.726, 0., 132501., 8430., 211.671, 13.467, 4896., 
  7.821, "people tested", 37.96, 625976., 231.447, 39.7, 14.312, 9.842, 
  94277.965, 0.2, 128.275, 4.42, 20.9, 26., "", 4.51, 82.25}, 
 {"LUX", "Europe", "Luxembourg", "2020-06-19", 4091., 6., 110., 0., 6535.394, 
  9.585, 175.726, 0., 138497., 5996., 221.25, 9.579, 5231., 8.357, 
  "people tested", 37.96, 625976., 231.447, 39.7, 14.312, 9.842, 94277.965, 
  0.2, 128.275, 4.42, 20.9, 26., "", 4.51, 82.25}, 
 {"LUX", "Europe", "Luxembourg", "2020-06-20", 4099., 8., 110., 0., 6548.174, 
  12.78, 175.726, 0., 144103., 5606., 230.205, 8.956, 5434., 8.681, 
  "people tested", 37.96, 625976., 231.447, 39.7, 14.312, 9.842, 94277.965, 
  0.2, 128.275, 4.42, 20.9, 26., "", 4.51, 82.25}, 
 {"LUX", "Europe", "Luxembourg", "2020-06-21", 4105., 6., 110., 0., 6557.759, 
  9.585, 175.726, 0., 148014., 3911., 236.453, 6.248, 5916., 9.451, 
  "people tested", 37.96, 625976., 231.447, 39.7, 14.312, 9.842, 94277.965, 
  0.2, 128.275, 4.42, 20.9, 26., "", 4.51, 82.25}, 
 {"LUX", "Europe", "Luxembourg", "2020-06-22", 4120., 15., 110., 0., 
  6581.722, 23.963, 175.726, 0., 149368., 1354., 238.616, 2.163, 5489., 
  8.769, "people tested", 37.96, 625976., 231.447, 39.7, 14.312, 9.842, 
  94277.965, 0.2, 128.275, 4.42, 20.9, 26., "", 4.51, 82.25}, 
 {"LUX", "Europe", "Luxembourg", "2020-06-23", 4121., 1., 110., 0., 6583.319, 
  1.598, 175.726, 0., 154881., 5513., 247.423, 8.807, 5430., 8.674, 
  "people tested", 37.96, 625976., 231.447, 39.7, 14.312, 9.842, 94277.965, 
  0.2, 128.275, 4.42, 20.9, 26., "", 4.51, 82.25}, 
 {"LUX", "Europe", "Luxembourg", "2020-06-24", 4133., 12., 110., 0., 6602.49, 
  19.17, 175.726, 0., 156089., 1208., 249.353, 1.93, 4574., 7.307, 
  "people tested", 37.96, 625976., 231.447, 39.7, 14.312, 9.842, 94277.965, 
  0.2, 128.275, 4.42, 20.9, 26., "", 4.51, 82.25}, 
 {"LUX", "Europe", "Luxembourg", "2020-06-25", 4140., 7., 110., 0., 6613.672, 
  11.183, 175.726, 0., 163090., 7001., 260.537, 11.184, 4370., 6.981, 
  "people tested", 37.96, 625976., 231.447, 39.7, 14.312, 9.842, 94277.965, 
  0.2, 128.275, 4.42, 20.9, 26., "", 4.51, 82.25}, 
 {"LUX", "Europe", "Luxembourg", "2020-06-26", 4151., 11., 110., 0., 
  6631.245, 17.573, 175.726, 0., 168786., 5696., 269.637, 9.099, 4327., 
  6.912, "people tested", 24.07, 625976., 231.447, 39.7, 14.312, 9.842, 
  94277.965, 0.2, 128.275, 4.42, 20.9, 26., "", 4.51, 82.25}, 
 {"LUX", "Europe", "Luxembourg", "2020-06-27", 4173., 22., 110., 0., 6666.39, 
  35.145, 175.726, 0., 172292., 3506., 275.237, 5.601, 4027., 6.433, 
  "people tested", 24.07, 625976., 231.447, 39.7, 14.312, 9.842, 94277.965, 
  0.2, 128.275, 4.42, 20.9, 26., "", 4.51, 82.25}, 
 {"LUX", "Europe", "Luxembourg", "2020-06-28", 4217., 44., 110., 0., 6736.68, 
  70.29, 175.726, 0., 177217., 4925., 283.105, 7.868, 4172., 6.665, 
  "people tested", 24.07, 625976., 231.447, 39.7, 14.312, 9.842, 94277.965, 
  0.2, 128.275, 4.42, 20.9, 26., "", 4.51, 82.25}, 
 {"LUX", "Europe", "Luxembourg", "2020-06-29", 4242., 25., 110., 0., 
  6776.618, 39.938, 175.726, 0., 178422., 1205., 285.03, 1.925, 4151., 6.631, 
  "people tested", 24.07, 625976., 231.447, 39.7, 14.312, 9.842, 94277.965, 
  0.2, 128.275, 4.42, 20.9, 26., "", 4.51, 82.25}, 
 {"LUX", "Europe", "Luxembourg", "2020-06-30", 4256., 14., 110., 0., 
  6798.983, 22.365, 175.726, 0., 185322., 6900., 296.053, 11.023, 4349., 
  6.948, "people tested", 24.07, 625976., 231.447, 39.7, 14.312, 9.842, 
  94277.965, 0.2, 128.275, 4.42, 20.9, 26., "", 4.51, 82.25}, 
 {"LUX", "Europe", "Luxembourg", "2020-07-01", 4299., 43., 110., 0., 
  6867.675, 68.693, 175.726, 0., 191282., 5960., 305.574, 9.521, 5028., 
  8.032, "people tested", 24.07, 625976., 231.447, 39.7, 14.312, 9.842, 
  94277.965, 0.2, 128.275, 4.42, 20.9, 26., "", 4.51, 82.25}, 
 {"LUX", "Europe", "Luxembourg", "2020-07-02", 4345., 46., 110., 0., 
  6941.161, 73.485, 175.726, 0., 198947., 7665., 317.819, 12.245, 5122., 
  8.182, "people tested", 24.07, 625976., 231.447, 39.7, 14.312, 9.842, 
  94277.965, 0.2, 128.275, 4.42, 20.9, 26., "", 4.51, 82.25}, 
 {"LUX", "Europe", "Luxembourg", "2020-07-03", 4395., 50., 110., 0., 
  7021.036, 79.875, 175.726, 0., 207809., 8862., 331.976, 14.157, 5575., 
  8.906, "people tested", 24.07, 625976., 231.447, 39.7, 14.312, 9.842, 
  94277.965, 0.2, 128.275, 4.42, 20.9, 26., "", 4.51, 82.25}, 
 {"LUX", "Europe", "Luxembourg", "2020-07-04", 4447., 52., 110., 0., 
  7104.106, 83.07, 175.726, 0., 219471., 11662., 350.606, 18.63, 6740., 
  10.767, "people tested", 24.07, 625976., 231.447, 39.7, 14.312, 9.842, 
  94277.965, 0.2, 128.275, 4.42, 20.9, 26., "", 4.51, 82.25}, 
 {"LUX", "Europe", "Luxembourg", "2020-07-05", 4476., 29., 110., 0., 
  7150.434, 46.328, 175.726, 0., 224953., 5482., 359.364, 8.758, 6819., 
  10.893, "people tested", 24.07, 625976., 231.447, 39.7, 14.312, 9.842, 
  94277.965, 0.2, 128.275, 4.42, 20.9, 26., "", 4.51, 82.25}, 
 {"LUX", "Europe", "Luxembourg", "2020-07-06", 4522., 46., 110., 0., 
  7223.919, 73.485, 175.726, 0., 226761., 1808., 362.252, 2.888, 6906., 
  11.032, "people tested", 24.07, 625976., 231.447, 39.7, 14.312, 9.842, 
  94277.965, 0.2, 128.275, 4.42, 20.9, 26., "", 4.51, 82.25}, 
 {"LUX", "Europe", "Luxembourg", "2020-07-07", 4542., 20., 110., 0., 
  7255.869, 31.95, 175.726, 0., 237755., 10994., 379.815, 17.563, 7490., 
  11.965, "people tested", "", 625976., 231.447, 39.7, 14.312, 9.842, 
  94277.965, 0.2, 128.275, 4.42, 20.9, 26., "", 4.51, 82.25}, 
 {"LUX", "Europe", "Luxembourg", "2020-07-08", 4603., 61., 110., 0., 
  7353.317, 97.448, 175.726, 0., "", "", "", "", "", "", "", "", 625976., 
  231.447, 39.7, 14.312, 9.842, 94277.965, 0.2, 128.275, 4.42, 20.9, 26., "", 
  4.51, 82.25}, {"MKD", "Europe", "Macedonia", "2019-12-31", 0., 0., 0., 0., 
  0., 0., 0., 0., "", "", "", "", "", "", "", "", 2.08338*^6, 82.6, 39.1, 
  13.26, 8.16, 13111.214, 5., 322.688, 10.08, "", "", "", 4.28, 75.8}, 
 {"MKD", "Europe", "Macedonia", "2020-01-01", 0., 0., 0., 0., 0., 0., 0., 0., 
  "", "", "", "", "", "", "", "", 2.08338*^6, 82.6, 39.1, 13.26, 8.16, 
  13111.214, 5., 322.688, 10.08, "", "", "", 4.28, 75.8}, 
 {"MKD", "Europe", "Macedonia", "2020-01-02", 0., 0., 0., 0., 0., 0., 0., 0., 
  "", "", "", "", "", "", "", "", 2.08338*^6, 82.6, 39.1, 13.26, 8.16, 
  13111.214, 5., 322.688, 10.08, "", "", "", 4.28, 75.8}, 
 {"MKD", "Europe", "Macedonia", "2020-01-03", 0., 0., 0., 0., 0., 0., 0., 0., 
  "", "", "", "", "", "", "", "", 2.08338*^6, 82.6, 39.1, 13.26, 8.16, 
  13111.214, 5., 322.688, 10.08, "", "", "", 4.28, 75.8}, 
 {"MKD", "Europe", "Macedonia", "2020-01-04", 0., 0., 0., 0., 0., 0., 0., 0., 
  "", "", "", "", "", "", "", "", 2.08338*^6, 82.6, 39.1, 13.26, 8.16, 
  13111.214, 5., 322.688, 10.08, "", "", "", 4.28, 75.8}, 
 {"MKD", "Europe", "Macedonia", "2020-01-05", 0., 0., 0., 0., 0., 0., 0., 0., 
  "", "", "", "", "", "", "", "", 2.08338*^6, 82.6, 39.1, 13.26, 8.16, 
  13111.214, 5., 322.688, 10.08, "", "", "", 4.28, 75.8}, 
 {"MKD", "Europe", "Macedonia", "2020-01-06", 0., 0., 0., 0., 0., 0., 0., 0., 
  "", "", "", "", "", "", "", "", 2.08338*^6, 82.6, 39.1, 13.26, 8.16, 
  13111.214, 5., 322.688, 10.08, "", "", "", 4.28, 75.8}, 
 {"MKD", "Europe", "Macedonia", "2020-01-07", 0., 0., 0., 0., 0., 0., 0., 0., 
  "", "", "", "", "", "", "", "", 2.08338*^6, 82.6, 39.1, 13.26, 8.16, 
  13111.214, 5., 322.688, 10.08, "", "", "", 4.28, 75.8}, 
 {"MKD", "Europe", "Macedonia", "2020-01-08", 0., 0., 0., 0., 0., 0., 0., 0., 
  "", "", "", "", "", "", "", "", 2.08338*^6, 82.6, 39.1, 13.26, 8.16, 
  13111.214, 5., 322.688, 10.08, "", "", "", 4.28, 75.8}, 
 {"MKD", "Europe", "Macedonia", "2020-01-09", 0., 0., 0., 0., 0., 0., 0., 0., 
  "", "", "", "", "", "", "", "", 2.08338*^6, 82.6, 39.1, 13.26, 8.16, 
  13111.214, 5., 322.688, 10.08, "", "", "", 4.28, 75.8}, 
 {"MKD", "Europe", "Macedonia", "2020-01-10", 0., 0., 0., 0., 0., 0., 0., 0., 
  "", "", "", "", "", "", "", "", 2.08338*^6, 82.6, 39.1, 13.26, 8.16, 
  13111.214, 5., 322.688, 10.08, "", "", "", 4.28, 75.8}, 
 {"MKD", "Europe", "Macedonia", "2020-01-11", 0., 0., 0., 0., 0., 0., 0., 0., 
  "", "", "", "", "", "", "", "", 2.08338*^6, 82.6, 39.1, 13.26, 8.16, 
  13111.214, 5., 322.688, 10.08, "", "", "", 4.28, 75.8}, 
 {"MKD", "Europe", "Macedonia", "2020-01-12", 0., 0., 0., 0., 0., 0., 0., 0., 
  "", "", "", "", "", "", "", "", 2.08338*^6, 82.6, 39.1, 13.26, 8.16, 
  13111.214, 5., 322.688, 10.08, "", "", "", 4.28, 75.8}, 
 {"MKD", "Europe", "Macedonia", "2020-01-13", 0., 0., 0., 0., 0., 0., 0., 0., 
  "", "", "", "", "", "", "", "", 2.08338*^6, 82.6, 39.1, 13.26, 8.16, 
  13111.214, 5., 322.688, 10.08, "", "", "", 4.28, 75.8}, 
 {"MKD", "Europe", "Macedonia", "2020-01-14", 0., 0., 0., 0., 0., 0., 0., 0., 
  "", "", "", "", "", "", "", "", 2.08338*^6, 82.6, 39.1, 13.26, 8.16, 
  13111.214, 5., 322.688, 10.08, "", "", "", 4.28, 75.8}, 
 {"MKD", "Europe", "Macedonia", "2020-01-15", 0., 0., 0., 0., 0., 0., 0., 0., 
  "", "", "", "", "", "", "", "", 2.08338*^6, 82.6, 39.1, 13.26, 8.16, 
  13111.214, 5., 322.688, 10.08, "", "", "", 4.28, 75.8}, 
 {"MKD", "Europe", "Macedonia", "2020-01-16", 0., 0., 0., 0., 0., 0., 0., 0., 
  "", "", "", "", "", "", "", "", 2.08338*^6, 82.6, 39.1, 13.26, 8.16, 
  13111.214, 5., 322.688, 10.08, "", "", "", 4.28, 75.8}, 
 {"MKD", "Europe", "Macedonia", "2020-01-17", 0., 0., 0., 0., 0., 0., 0., 0., 
  "", "", "", "", "", "", "", "", 2.08338*^6, 82.6, 39.1, 13.26, 8.16, 
  13111.214, 5., 322.688, 10.08, "", "", "", 4.28, 75.8}, 
 {"MKD", "Europe", "Macedonia", "2020-01-18", 0., 0., 0., 0., 0., 0., 0., 0., 
  "", "", "", "", "", "", "", "", 2.08338*^6, 82.6, 39.1, 13.26, 8.16, 
  13111.214, 5., 322.688, 10.08, "", "", "", 4.28, 75.8}, 
 {"MKD", "Europe", "Macedonia", "2020-01-19", 0., 0., 0., 0., 0., 0., 0., 0., 
  "", "", "", "", "", "", "", "", 2.08338*^6, 82.6, 39.1, 13.26, 8.16, 
  13111.214, 5., 322.688, 10.08, "", "", "", 4.28, 75.8}, 
 {"MKD", "Europe", "Macedonia", "2020-01-20", 0., 0., 0., 0., 0., 0., 0., 0., 
  "", "", "", "", "", "", "", "", 2.08338*^6, 82.6, 39.1, 13.26, 8.16, 
  13111.214, 5., 322.688, 10.08, "", "", "", 4.28, 75.8}, 
 {"MKD", "Europe", "Macedonia", "2020-01-21", 0., 0., 0., 0., 0., 0., 0., 0., 
  "", "", "", "", "", "", "", "", 2.08338*^6, 82.6, 39.1, 13.26, 8.16, 
  13111.214, 5., 322.688, 10.08, "", "", "", 4.28, 75.8}, 
 {"MKD", "Europe", "Macedonia", "2020-01-22", 0., 0., 0., 0., 0., 0., 0., 0., 
  "", "", "", "", "", "", "", "", 2.08338*^6, 82.6, 39.1, 13.26, 8.16, 
  13111.214, 5., 322.688, 10.08, "", "", "", 4.28, 75.8}, 
 {"MKD", "Europe", "Macedonia", "2020-01-23", 0., 0., 0., 0., 0., 0., 0., 0., 
  "", "", "", "", "", "", "", "", 2.08338*^6, 82.6, 39.1, 13.26, 8.16, 
  13111.214, 5., 322.688, 10.08, "", "", "", 4.28, 75.8}, 
 {"MKD", "Europe", "Macedonia", "2020-01-24", 0., 0., 0., 0., 0., 0., 0., 0., 
  "", "", "", "", "", "", "", "", 2.08338*^6, 82.6, 39.1, 13.26, 8.16, 
  13111.214, 5., 322.688, 10.08, "", "", "", 4.28, 75.8}, 
 {"MKD", "Europe", "Macedonia", "2020-01-25", 0., 0., 0., 0., 0., 0., 0., 0., 
  "", "", "", "", "", "", "", "", 2.08338*^6, 82.6, 39.1, 13.26, 8.16, 
  13111.214, 5., 322.688, 10.08, "", "", "", 4.28, 75.8}, 
 {"MKD", "Europe", "Macedonia", "2020-01-26", 0., 0., 0., 0., 0., 0., 0., 0., 
  "", "", "", "", "", "", "", "", 2.08338*^6, 82.6, 39.1, 13.26, 8.16, 
  13111.214, 5., 322.688, 10.08, "", "", "", 4.28, 75.8}, 
 {"MKD", "Europe", "Macedonia", "2020-01-27", 0., 0., 0., 0., 0., 0., 0., 0., 
  "", "", "", "", "", "", "", "", 2.08338*^6, 82.6, 39.1, 13.26, 8.16, 
  13111.214, 5., 322.688, 10.08, "", "", "", 4.28, 75.8}, 
 {"MKD", "Europe", "Macedonia", "2020-01-28", 0., 0., 0., 0., 0., 0., 0., 0., 
  "", "", "", "", "", "", "", "", 2.08338*^6, 82.6, 39.1, 13.26, 8.16, 
  13111.214, 5., 322.688, 10.08, "", "", "", 4.28, 75.8}, 
 {"MKD", "Europe", "Macedonia", "2020-01-29", 0., 0., 0., 0., 0., 0., 0., 0., 
  "", "", "", "", "", "", "", "", 2.08338*^6, 82.6, 39.1, 13.26, 8.16, 
  13111.214, 5., 322.688, 10.08, "", "", "", 4.28, 75.8}, 
 {"MKD", "Europe", "Macedonia", "2020-01-30", 0., 0., 0., 0., 0., 0., 0., 0., 
  "", "", "", "", "", "", "", "", 2.08338*^6, 82.6, 39.1, 13.26, 8.16, 
  13111.214, 5., 322.688, 10.08, "", "", "", 4.28, 75.8}, 
 {"MKD", "Europe", "Macedonia", "2020-01-31", 0., 0., 0., 0., 0., 0., 0., 0., 
  "", "", "", "", "", "", "", "", 2.08338*^6, 82.6, 39.1, 13.26, 8.16, 
  13111.214, 5., 322.688, 10.08, "", "", "", 4.28, 75.8}, 
 {"MKD", "Europe", "Macedonia", "2020-02-01", 0., 0., 0., 0., 0., 0., 0., 0., 
  "", "", "", "", "", "", "", "", 2.08338*^6, 82.6, 39.1, 13.26, 8.16, 
  13111.214, 5., 322.688, 10.08, "", "", "", 4.28, 75.8}, 
 {"MKD", "Europe", "Macedonia", "2020-02-02", 0., 0., 0., 0., 0., 0., 0., 0., 
  "", "", "", "", "", "", "", "", 2.08338*^6, 82.6, 39.1, 13.26, 8.16, 
  13111.214, 5., 322.688, 10.08, "", "", "", 4.28, 75.8}, 
 {"MKD", "Europe", "Macedonia", "2020-02-03", 0., 0., 0., 0., 0., 0., 0., 0., 
  "", "", "", "", "", "", "", "", 2.08338*^6, 82.6, 39.1, 13.26, 8.16, 
  13111.214, 5., 322.688, 10.08, "", "", "", 4.28, 75.8}, 
 {"MKD", "Europe", "Macedonia", "2020-02-04", 0., 0., 0., 0., 0., 0., 0., 0., 
  "", "", "", "", "", "", "", "", 2.08338*^6, 82.6, 39.1, 13.26, 8.16, 
  13111.214, 5., 322.688, 10.08, "", "", "", 4.28, 75.8}, 
 {"MKD", "Europe", "Macedonia", "2020-02-05", 0., 0., 0., 0., 0., 0., 0., 0., 
  "", "", "", "", "", "", "", "", 2.08338*^6, 82.6, 39.1, 13.26, 8.16, 
  13111.214, 5., 322.688, 10.08, "", "", "", 4.28, 75.8}, 
 {"MKD", "Europe", "Macedonia", "2020-02-06", 0., 0., 0., 0., 0., 0., 0., 0., 
  "", "", "", "", "", "", "", "", 2.08338*^6, 82.6, 39.1, 13.26, 8.16, 
  13111.214, 5., 322.688, 10.08, "", "", "", 4.28, 75.8}, 
 {"MKD", "Europe", "Macedonia", "2020-02-07", 0., 0., 0., 0., 0., 0., 0., 0., 
  "", "", "", "", "", "", "", "", 2.08338*^6, 82.6, 39.1, 13.26, 8.16, 
  13111.214, 5., 322.688, 10.08, "", "", "", 4.28, 75.8}, 
 {"MKD", "Europe", "Macedonia", "2020-02-08", 0., 0., 0., 0., 0., 0., 0., 0., 
  "", "", "", "", "", "", "", "", 2.08338*^6, 82.6, 39.1, 13.26, 8.16, 
  13111.214, 5., 322.688, 10.08, "", "", "", 4.28, 75.8}, 
 {"MKD", "Europe", "Macedonia", "2020-02-09", 0., 0., 0., 0., 0., 0., 0., 0., 
  "", "", "", "", "", "", "", "", 2.08338*^6, 82.6, 39.1, 13.26, 8.16, 
  13111.214, 5., 322.688, 10.08, "", "", "", 4.28, 75.8}, 
 {"MKD", "Europe", "Macedonia", "2020-02-10", 0., 0., 0., 0., 0., 0., 0., 0., 
  "", "", "", "", "", "", "", "", 2.08338*^6, 82.6, 39.1, 13.26, 8.16, 
  13111.214, 5., 322.688, 10.08, "", "", "", 4.28, 75.8}, 
 {"MKD", "Europe", "Macedonia", "2020-02-11", 0., 0., 0., 0., 0., 0., 0., 0., 
  "", "", "", "", "", "", "", "", 2.08338*^6, 82.6, 39.1, 13.26, 8.16, 
  13111.214, 5., 322.688, 10.08, "", "", "", 4.28, 75.8}, 
 {"MKD", "Europe", "Macedonia", "2020-02-12", 0., 0., 0., 0., 0., 0., 0., 0., 
  "", "", "", "", "", "", "", "", 2.08338*^6, 82.6, 39.1, 13.26, 8.16, 
  13111.214, 5., 322.688, 10.08, "", "", "", 4.28, 75.8}, 
 {"MKD", "Europe", "Macedonia", "2020-02-13", 0., 0., 0., 0., 0., 0., 0., 0., 
  "", "", "", "", "", "", "", "", 2.08338*^6, 82.6, 39.1, 13.26, 8.16, 
  13111.214, 5., 322.688, 10.08, "", "", "", 4.28, 75.8}, 
 {"MKD", "Europe", "Macedonia", "2020-02-14", 0., 0., 0., 0., 0., 0., 0., 0., 
  "", "", "", "", "", "", "", "", 2.08338*^6, 82.6, 39.1, 13.26, 8.16, 
  13111.214, 5., 322.688, 10.08, "", "", "", 4.28, 75.8}, 
 {"MKD", "Europe", "Macedonia", "2020-02-15", 0., 0., 0., 0., 0., 0., 0., 0., 
  "", "", "", "", "", "", "", "", 2.08338*^6, 82.6, 39.1, 13.26, 8.16, 
  13111.214, 5., 322.688, 10.08, "", "", "", 4.28, 75.8}, 
 {"MKD", "Europe", "Macedonia", "2020-02-16", 0., 0., 0., 0., 0., 0., 0., 0., 
  "", "", "", "", "", "", "", "", 2.08338*^6, 82.6, 39.1, 13.26, 8.16, 
  13111.214, 5., 322.688, 10.08, "", "", "", 4.28, 75.8}, 
 {"MKD", "Europe", "Macedonia", "2020-02-17", 0., 0., 0., 0., 0., 0., 0., 0., 
  "", "", "", "", "", "", "", "", 2.08338*^6, 82.6, 39.1, 13.26, 8.16, 
  13111.214, 5., 322.688, 10.08, "", "", "", 4.28, 75.8}, 
 {"MKD", "Europe", "Macedonia", "2020-02-18", 0., 0., 0., 0., 0., 0., 0., 0., 
  "", "", "", "", "", "", "", "", 2.08338*^6, 82.6, 39.1, 13.26, 8.16, 
  13111.214, 5., 322.688, 10.08, "", "", "", 4.28, 75.8}, 
 {"MKD", "Europe", "Macedonia", "2020-02-19", 0., 0., 0., 0., 0., 0., 0., 0., 
  "", "", "", "", "", "", "", "", 2.08338*^6, 82.6, 39.1, 13.26, 8.16, 
  13111.214, 5., 322.688, 10.08, "", "", "", 4.28, 75.8}, 
 {"MKD", "Europe", "Macedonia", "2020-02-20", 0., 0., 0., 0., 0., 0., 0., 0., 
  "", "", "", "", "", "", "", "", 2.08338*^6, 82.6, 39.1, 13.26, 8.16, 
  13111.214, 5., 322.688, 10.08, "", "", "", 4.28, 75.8}, 
 {"MKD", "Europe", "Macedonia", "2020-02-21", 0., 0., 0., 0., 0., 0., 0., 0., 
  "", "", "", "", "", "", "", "", 2.08338*^6, 82.6, 39.1, 13.26, 8.16, 
  13111.214, 5., 322.688, 10.08, "", "", "", 4.28, 75.8}, 
 {"MKD", "Europe", "Macedonia", "2020-02-22", 0., 0., 0., 0., 0., 0., 0., 0., 
  "", "", "", "", "", "", "", "", 2.08338*^6, 82.6, 39.1, 13.26, 8.16, 
  13111.214, 5., 322.688, 10.08, "", "", "", 4.28, 75.8}, 
 {"MKD", "Europe", "Macedonia", "2020-02-23", 0., 0., 0., 0., 0., 0., 0., 0., 
  "", "", "", "", "", "", "", "", 2.08338*^6, 82.6, 39.1, 13.26, 8.16, 
  13111.214, 5., 322.688, 10.08, "", "", "", 4.28, 75.8}, 
 {"MKD", "Europe", "Macedonia", "2020-02-24", 0., 0., 0., 0., 0., 0., 0., 0., 
  "", "", "", "", "", "", "", "", 2.08338*^6, 82.6, 39.1, 13.26, 8.16, 
  13111.214, 5., 322.688, 10.08, "", "", "", 4.28, 75.8}, 
 {"MKD", "Europe", "Macedonia", "2020-02-25", 0., 0., 0., 0., 0., 0., 0., 0., 
  "", "", "", "", "", "", "", "", 2.08338*^6, 82.6, 39.1, 13.26, 8.16, 
  13111.214, 5., 322.688, 10.08, "", "", "", 4.28, 75.8}, 
 {"MKD", "Europe", "Macedonia", "2020-02-26", 0., 0., 0., 0., 0., 0., 0., 0., 
  "", "", "", "", "", "", "", "", 2.08338*^6, 82.6, 39.1, 13.26, 8.16, 
  13111.214, 5., 322.688, 10.08, "", "", "", 4.28, 75.8}, 
 {"MKD", "Europe", "Macedonia", "2020-02-27", 1., 1., 0., 0., 0.48, 0.48, 0., 
  0., "", "", "", "", "", "", "", "", 2.08338*^6, 82.6, 39.1, 13.26, 8.16, 
  13111.214, 5., 322.688, 10.08, "", "", "", 4.28, 75.8}, 
 {"MKD", "Europe", "Macedonia", "2020-02-28", 1., 0., 0., 0., 0.48, 0., 0., 
  0., "", "", "", "", "", "", "", "", 2.08338*^6, 82.6, 39.1, 13.26, 8.16, 
  13111.214, 5., 322.688, 10.08, "", "", "", 4.28, 75.8}, 
 {"MKD", "Europe", "Macedonia", "2020-02-29", 1., 0., 0., 0., 0.48, 0., 0., 
  0., "", "", "", "", "", "", "", "", 2.08338*^6, 82.6, 39.1, 13.26, 8.16, 
  13111.214, 5., 322.688, 10.08, "", "", "", 4.28, 75.8}, 
 {"MKD", "Europe", "Macedonia", "2020-03-01", 1., 0., 0., 0., 0.48, 0., 0., 
  0., "", "", "", "", "", "", "", "", 2.08338*^6, 82.6, 39.1, 13.26, 8.16, 
  13111.214, 5., 322.688, 10.08, "", "", "", 4.28, 75.8}, 
 {"MKD", "Europe", "Macedonia", "2020-03-02", 1., 0., 0., 0., 0.48, 0., 0., 
  0., "", "", "", "", "", "", "", "", 2.08338*^6, 82.6, 39.1, 13.26, 8.16, 
  13111.214, 5., 322.688, 10.08, "", "", "", 4.28, 75.8}, 
 {"MKD", "Europe", "Macedonia", "2020-03-07", 3., 2., 0., 0., 1.44, 0.96, 0., 
  0., "", "", "", "", "", "", "", "", 2.08338*^6, 82.6, 39.1, 13.26, 8.16, 
  13111.214, 5., 322.688, 10.08, "", "", "", 4.28, 75.8}, 
 {"MKD", "Europe", "Macedonia", "2020-03-11", 7., 4., 0., 0., 3.36, 1.92, 0., 
  0., "", "", "", "", "", "", "", "", 2.08338*^6, 82.6, 39.1, 13.26, 8.16, 
  13111.214, 5., 322.688, 10.08, "", "", "", 4.28, 75.8}, 
 {"MKD", "Europe", "Macedonia", "2020-03-13", 9., 2., 0., 0., 4.32, 0.96, 0., 
  0., "", "", "", "", "", "", "", "", 2.08338*^6, 82.6, 39.1, 13.26, 8.16, 
  13111.214, 5., 322.688, 10.08, "", "", "", 4.28, 75.8}, 
 {"MKD", "Europe", "Macedonia", "2020-03-14", 13., 4., 0., 0., 6.24, 1.92, 
  0., 0., "", "", "", "", "", "", "", "", 2.08338*^6, 82.6, 39.1, 13.26, 
  8.16, 13111.214, 5., 322.688, 10.08, "", "", "", 4.28, 75.8}, 
 {"MKD", "Europe", "Macedonia", "2020-03-16", 13., 0., 0., 0., 6.24, 0., 0., 
  0., "", "", "", "", "", "", "", "", 2.08338*^6, 82.6, 39.1, 13.26, 8.16, 
  13111.214, 5., 322.688, 10.08, "", "", "", 4.28, 75.8}, 
 {"MKD", "Europe", "Macedonia", "2020-03-17", 19., 6., 0., 0., 9.12, 2.88, 
  0., 0., "", "", "", "", "", "", "", "", 2.08338*^6, 82.6, 39.1, 13.26, 
  8.16, 13111.214, 5., 322.688, 10.08, "", "", "", 4.28, 75.8}, 
 {"MKD", "Europe", "Macedonia", "2020-03-18", 31., 12., 0., 0., 14.88, 5.76, 
  0., 0., "", "", "", "", "", "", "", "", 2.08338*^6, 82.6, 39.1, 13.26, 
  8.16, 13111.214, 5., 322.688, 10.08, "", "", "", 4.28, 75.8}, 
 {"MKD", "Europe", "Macedonia", "2020-03-19", 42., 11., 0., 0., 20.16, 5.28, 
  0., 0., "", "", "", "", "", "", "", "", 2.08338*^6, 82.6, 39.1, 13.26, 
  8.16, 13111.214, 5., 322.688, 10.08, "", "", "", 4.28, 75.8}, 
 {"MKD", "Europe", "Macedonia", "2020-03-20", 48., 6., 0., 0., 23.039, 2.88, 
  0., 0., "", "", "", "", "", "", "", "", 2.08338*^6, 82.6, 39.1, 13.26, 
  8.16, 13111.214, 5., 322.688, 10.08, "", "", "", 4.28, 75.8}, 
 {"MKD", "Europe", "Macedonia", "2020-03-21", 70., 22., 0., 0., 33.599, 
  10.56, 0., 0., "", "", "", "", "", "", "", "", 2.08338*^6, 82.6, 39.1, 
  13.26, 8.16, 13111.214, 5., 322.688, 10.08, "", "", "", 4.28, 75.8}, 
 {"MKD", "Europe", "Macedonia", "2020-03-22", 85., 15., 0., 0., 40.799, 7.2, 
  0., 0., "", "", "", "", "", "", "", "", 2.08338*^6, 82.6, 39.1, 13.26, 
  8.16, 13111.214, 5., 322.688, 10.08, "", "", "", 4.28, 75.8}, 
 {"MKD", "Europe", "Macedonia", "2020-03-23", 114., 29., 1., 1., 54.719, 
  13.92, 0.48, 0.48, "", "", "", "", "", "", "", "", 2.08338*^6, 82.6, 39.1, 
  13.26, 8.16, 13111.214, 5., 322.688, 10.08, "", "", "", 4.28, 75.8}, 
 {"MKD", "Europe", "Macedonia", "2020-03-24", 136., 22., 2., 1., 65.279, 
  10.56, 0.96, 0.48, "", "", "", "", "", "", "", "", 2.08338*^6, 82.6, 39.1, 
  13.26, 8.16, 13111.214, 5., 322.688, 10.08, "", "", "", 4.28, 75.8}, 
 {"MKD", "Europe", "Macedonia", "2020-03-25", 148., 12., 2., 0., 71.038, 
  5.76, 0.96, 0., "", "", "", "", "", "", "", "", 2.08338*^6, 82.6, 39.1, 
  13.26, 8.16, 13111.214, 5., 322.688, 10.08, "", "", "", 4.28, 75.8}, 
 {"MKD", "Europe", "Macedonia", "2020-03-26", 177., 29., 2., 0., 84.958, 
  13.92, 0.96, 0., "", "", "", "", "", "", "", "", 2.08338*^6, 82.6, 39.1, 
  13.26, 8.16, 13111.214, 5., 322.688, 10.08, "", "", "", 4.28, 75.8}, 
 {"MKD", "Europe", "Macedonia", "2020-03-27", 201., 24., 3., 1., 96.478, 
  11.52, 1.44, 0.48, "", "", "", "", "", "", "", "", 2.08338*^6, 82.6, 39.1, 
  13.26, 8.16, 13111.214, 5., 322.688, 10.08, "", "", "", 4.28, 75.8}, 
 {"MKD", "Europe", "Macedonia", "2020-03-28", 219., 18., 3., 0., 105.118, 
  8.64, 1.44, 0., "", "", "", "", "", "", "", "", 2.08338*^6, 82.6, 39.1, 
  13.26, 8.16, 13111.214, 5., 322.688, 10.08, "", "", "", 4.28, 75.8}, 
 {"MKD", "Europe", "Macedonia", "2020-03-29", 241., 22., 4., 1., 115.677, 
  10.56, 1.92, 0.48, "", "", "", "", "", "", "", "", 2.08338*^6, 82.6, 39.1, 
  13.26, 8.16, 13111.214, 5., 322.688, 10.08, "", "", "", 4.28, 75.8}, 
 {"MKD", "Europe", "Macedonia", "2020-03-30", 259., 18., 6., 2., 124.317, 
  8.64, 2.88, 0.96, "", "", "", "", "", "", "", "", 2.08338*^6, 82.6, 39.1, 
  13.26, 8.16, 13111.214, 5., 322.688, 10.08, "", "", "", 4.28, 75.8}, 
 {"MKD", "Europe", "Macedonia", "2020-03-31", 285., 26., 7., 1., 136.797, 
  12.48, 3.36, 0.48, "", "", "", "", "", "", "", "", 2.08338*^6, 82.6, 39.1, 
  13.26, 8.16, 13111.214, 5., 322.688, 10.08, "", "", "", 4.28, 75.8}, 
 {"MKD", "Europe", "Macedonia", "2020-04-01", 329., 44., 9., 2., 157.916, 
  21.12, 4.32, 0.96, "", "", "", "", "", "", "", "", 2.08338*^6, 82.6, 39.1, 
  13.26, 8.16, 13111.214, 5., 322.688, 10.08, "", "", "", 4.28, 75.8}, 
 {"MKD", "Europe", "Macedonia", "2020-04-02", 354., 25., 10., 1., 169.916, 
  12., 4.8, 0.48, "", "", "", "", "", "", "", "", 2.08338*^6, 82.6, 39.1, 
  13.26, 8.16, 13111.214, 5., 322.688, 10.08, "", "", "", 4.28, 75.8}, 
 {"MKD", "Europe", "Macedonia", "2020-04-03", 354., 0., 11., 1., 169.916, 0., 
  5.28, 0.48, "", "", "", "", "", "", "", "", 2.08338*^6, 82.6, 39.1, 13.26, 
  8.16, 13111.214, 5., 322.688, 10.08, "", "", "", 4.28, 75.8}, 
 {"MKD", "Europe", "Macedonia", "2020-04-04", 430., 76., 12., 1., 206.395, 
  36.479, 5.76, 0.48, "", "", "", "", "", "", "", "", 2.08338*^6, 82.6, 39.1, 
  13.26, 8.16, 13111.214, 5., 322.688, 10.08, "", "", "", 4.28, 75.8}, 
 {"MKD", "Europe", "Macedonia", "2020-04-05", 483., 53., 17., 5., 231.835, 
  25.439, 8.16, 2.4, "", "", "", "", "", "", "", "", 2.08338*^6, 82.6, 39.1, 
  13.26, 8.16, 13111.214, 5., 322.688, 10.08, "", "", "", 4.28, 75.8}, 
 {"MKD", "Europe", "Macedonia", "2020-04-06", 483., 0., 17., 0., 231.835, 0., 
  8.16, 0., "", "", "", "", "", "", "", "", 2.08338*^6, 82.6, 39.1, 13.26, 
  8.16, 13111.214, 5., 322.688, 10.08, "", "", "", 4.28, 75.8}, 
 {"MKD", "Europe", "Macedonia", "2020-04-07", 570., 87., 21., 4., 273.594, 
  41.759, 10.08, 1.92, "", "", "", "", "", "", "", "", 2.08338*^6, 82.6, 
  39.1, 13.26, 8.16, 13111.214, 5., 322.688, 10.08, "", "", "", 4.28, 75.8}, 
 {"MKD", "Europe", "Macedonia", "2020-04-08", 599., 29., 26., 5., 287.514, 
  13.92, 12.48, 2.4, "", "", "", "", "", "", "", "", 2.08338*^6, 82.6, 39.1, 
  13.26, 8.16, 13111.214, 5., 322.688, 10.08, "", "", "", 4.28, 75.8}, 
 {"MKD", "Europe", "Macedonia", "2020-04-09", 617., 18., 30., 4., 296.153, 
  8.64, 14.4, 1.92, "", "", "", "", "", "", "", "", 2.08338*^6, 82.6, 39.1, 
  13.26, 8.16, 13111.214, 5., 322.688, 10.08, "", "", "", 4.28, 75.8}, 
 {"MKD", "Europe", "Macedonia", "2020-04-10", 663., 46., 32., 2., 318.233, 
  22.08, 15.36, 0.96, "", "", "", "", "", "", "", "", 2.08338*^6, 82.6, 39.1, 
  13.26, 8.16, 13111.214, 5., 322.688, 10.08, "", "", "", 4.28, 75.8}, 
 {"MKD", "Europe", "Macedonia", "2020-04-11", 711., 48., 32., 0., 341.272, 
  23.039, 15.36, 0., "", "", "", "", "", "", "", "", 2.08338*^6, 82.6, 39.1, 
  13.26, 8.16, 13111.214, 5., 322.688, 10.08, "", "", "", 4.28, 75.8}, 
 {"MKD", "Europe", "Macedonia", "2020-04-12", 760., 49., 34., 2., 364.792, 
  23.519, 16.32, 0.96, "", "", "", "", "", "", "", "", 2.08338*^6, 82.6, 
  39.1, 13.26, 8.16, 13111.214, 5., 322.688, 10.08, "", "", "", 4.28, 75.8}, 
 {"MKD", "Europe", "Macedonia", "2020-04-13", 828., 68., 34., 0., 397.431, 
  32.639, 16.32, 0., "", "", "", "", "", "", "", "", 2.08338*^6, 82.6, 39.1, 
  13.26, 8.16, 13111.214, 5., 322.688, 10.08, "", "", "", 4.28, 75.8}, 
 {"MKD", "Europe", "Macedonia", "2020-04-14", 854., 26., 38., 4., 409.911, 
  12.48, 18.24, 1.92, "", "", "", "", "", "", "", "", 2.08338*^6, 82.6, 39.1, 
  13.26, 8.16, 13111.214, 5., 322.688, 10.08, "", "", "", 4.28, 75.8}, 
 {"MKD", "Europe", "Macedonia", "2020-04-15", 908., 54., 44., 6., 435.83, 
  25.919, 21.12, 2.88, "", "", "", "", "", "", "", "", 2.08338*^6, 82.6, 
  39.1, 13.26, 8.16, 13111.214, 5., 322.688, 10.08, "", "", "", 4.28, 75.8}, 
 {"MKD", "Europe", "Macedonia", "2020-04-16", 974., 66., 45., 1., 467.51, 
  31.679, 21.6, 0.48, "", "", "", "", "", "", "", "", 2.08338*^6, 82.6, 39.1, 
  13.26, 8.16, 13111.214, 5., 322.688, 10.08, "", "", "", 4.28, 75.8}, 
 {"MKD", "Europe", "Macedonia", "2020-04-17", 1081., 107., 46., 1., 518.868, 
  51.359, 22.08, 0.48, "", "", "", "", "", "", "", "", 2.08338*^6, 82.6, 
  39.1, 13.26, 8.16, 13111.214, 5., 322.688, 10.08, "", "", "", 4.28, 75.8}, 
 {"MKD", "Europe", "Macedonia", "2020-04-18", 1117., 36., 49., 3., 536.148, 
  17.28, 23.519, 1.44, "", "", "", "", "", "", "", "", 2.08338*^6, 82.6, 
  39.1, 13.26, 8.16, 13111.214, 5., 322.688, 10.08, "", "", "", 4.28, 75.8}, 
 {"MKD", "Europe", "Macedonia", "2020-04-19", 1170., 53., 49., 0., 561.587, 
  25.439, 23.519, 0., "", "", "", "", "", "", "", "", 2.08338*^6, 82.6, 39.1, 
  13.26, 8.16, 13111.214, 5., 322.688, 10.08, "", "", "", 4.28, 75.8}, 
 {"MKD", "Europe", "Macedonia", "2020-04-20", 1207., 37., 51., 2., 579.347, 
  17.76, 24.479, 0.96, "", "", "", "", "", "", "", "", 2.08338*^6, 82.6, 
  39.1, 13.26, 8.16, 13111.214, 5., 322.688, 10.08, "", "", "", 4.28, 75.8}, 
 {"MKD", "Europe", "Macedonia", "2020-04-21", 1225., 18., 54., 3., 587.987, 
  8.64, 25.919, 1.44, "", "", "", "", "", "", "", "", 2.08338*^6, 82.6, 39.1, 
  13.26, 8.16, 13111.214, 5., 322.688, 10.08, "", "", "", 4.28, 75.8}, 
 {"MKD", "Europe", "Macedonia", "2020-04-22", 1231., 6., 55., 1., 590.867, 
  2.88, 26.399, 0.48, "", "", "", "", "", "", "", "", 2.08338*^6, 82.6, 39.1, 
  13.26, 8.16, 13111.214, 5., 322.688, 10.08, "", "", "", 4.28, 75.8}, 
 {"MKD", "Europe", "Macedonia", "2020-04-23", 1259., 28., 56., 1., 604.306, 
  13.44, 26.879, 0.48, "", "", "", "", "", "", "", "", 2.08338*^6, 82.6, 
  39.1, 13.26, 8.16, 13111.214, 5., 322.688, 10.08, "", "", "", 4.28, 75.8}, 
 {"MKD", "Europe", "Macedonia", "2020-04-24", 1300., 41., 56., 0., 623.986, 
  19.68, 26.879, 0., "", "", "", "", "", "", "", "", 2.08338*^6, 82.6, 39.1, 
  13.26, 8.16, 13111.214, 5., 322.688, 10.08, "", "", "", 4.28, 75.8}, 
 {"MKD", "Europe", "Macedonia", "2020-04-25", 1326., 26., 57., 1., 636.466, 
  12.48, 27.359, 0.48, "", "", "", "", "", "", "", "", 2.08338*^6, 82.6, 
  39.1, 13.26, 8.16, 13111.214, 5., 322.688, 10.08, "", "", "", 4.28, 75.8}, 
 {"MKD", "Europe", "Macedonia", "2020-04-26", 1367., 41., 59., 2., 656.145, 
  19.68, 28.319, 0.96, "", "", "", "", "", "", "", "", 2.08338*^6, 82.6, 
  39.1, 13.26, 8.16, 13111.214, 5., 322.688, 10.08, "", "", "", 4.28, 75.8}, 
 {"MKD", "Europe", "Macedonia", "2020-04-27", 1386., 19., 61., 2., 665.265, 
  9.12, 29.279, 0.96, "", "", "", "", "", "", "", "", 2.08338*^6, 82.6, 39.1, 
  13.26, 8.16, 13111.214, 5., 322.688, 10.08, "", "", "", 4.28, 75.8}, 
 {"MKD", "Europe", "Macedonia", "2020-04-28", 1399., 13., 65., 4., 671.505, 
  6.24, 31.199, 1.92, "", "", "", "", "", "", "", "", 2.08338*^6, 82.6, 39.1, 
  13.26, 8.16, 13111.214, 5., 322.688, 10.08, "", "", "", 4.28, 75.8}, 
 {"MKD", "Europe", "Macedonia", "2020-04-29", 1421., 22., 71., 6., 682.065, 
  10.56, 34.079, 2.88, "", "", "", "", "", "", "", "", 2.08338*^6, 82.6, 
  39.1, 13.26, 8.16, 13111.214, 5., 322.688, 10.08, "", "", "", 4.28, 75.8}, 
 {"MKD", "Europe", "Macedonia", "2020-04-30", 1442., 21., 73., 2., 692.144, 
  10.08, 35.039, 0.96, "", "", "", "", "", "", "", "", 2.08338*^6, 82.6, 
  39.1, 13.26, 8.16, 13111.214, 5., 322.688, 10.08, "", "", "", 4.28, 75.8}, 
 {"MKD", "Europe", "Macedonia", "2020-05-01", 1465., 23., 77., 4., 703.184, 
  11.04, 36.959, 1.92, "", "", "", "", "", "", "", "", 2.08338*^6, 82.6, 
  39.1, 13.26, 8.16, 13111.214, 5., 322.688, 10.08, "", "", "", 4.28, 75.8}, 
 {"MKD", "Europe", "Macedonia", "2020-05-02", 1494., 29., 81., 4., 717.104, 
  13.92, 38.879, 1.92, "", "", "", "", "", "", "", "", 2.08338*^6, 82.6, 
  39.1, 13.26, 8.16, 13111.214, 5., 322.688, 10.08, "", "", "", 4.28, 75.8}, 
 {"MKD", "Europe", "Macedonia", "2020-05-03", 1506., 12., 82., 1., 722.864, 
  5.76, 39.359, 0.48, "", "", "", "", "", "", "", "", 2.08338*^6, 82.6, 39.1, 
  13.26, 8.16, 13111.214, 5., 322.688, 10.08, "", "", "", 4.28, 75.8}, 
 {"MKD", "Europe", "Macedonia", "2020-05-04", 1511., 5., 84., 2., 725.264, 
  2.4, 40.319, 0.96, "", "", "", "", "", "", "", "", 2.08338*^6, 82.6, 39.1, 
  13.26, 8.16, 13111.214, 5., 322.688, 10.08, "", "", "", 4.28, 75.8}, 
 {"MKD", "Europe", "Macedonia", "2020-05-05", 1518., 7., 85., 1., 728.624, 
  3.36, 40.799, 0.48, "", "", "", "", "", "", "", "", 2.08338*^6, 82.6, 39.1, 
  13.26, 8.16, 13111.214, 5., 322.688, 10.08, "", "", "", 4.28, 75.8}, 
 {"MKD", "Europe", "Macedonia", "2020-05-06", 1526., 8., 86., 1., 732.464, 
  3.84, 41.279, 0.48, "", "", "", "", "", "", "", "", 2.08338*^6, 82.6, 39.1, 
  13.26, 8.16, 13111.214, 5., 322.688, 10.08, "", "", "", 4.28, 75.8}, 
 {"MKD", "Europe", "Macedonia", "2020-05-07", 1539., 13., 88., 2., 738.703, 
  6.24, 42.239, 0.96, "", "", "", "", "", "", "", "", 2.08338*^6, 82.6, 39.1, 
  13.26, 8.16, 13111.214, 5., 322.688, 10.08, "", "", "", 4.28, 75.8}, 
 {"MKD", "Europe", "Macedonia", "2020-05-08", 1572., 33., 89., 1., 754.543, 
  15.84, 42.719, 0.48, "", "", "", "", "", "", "", "", 2.08338*^6, 82.6, 
  39.1, 13.26, 8.16, 13111.214, 5., 322.688, 10.08, "", "", "", 4.28, 75.8}, 
 {"MKD", "Europe", "Macedonia", "2020-05-09", 1586., 14., 90., 1., 761.263, 
  6.72, 43.199, 0.48, "", "", "", "", "", "", "", "", 2.08338*^6, 82.6, 39.1, 
  13.26, 8.16, 13111.214, 5., 322.688, 10.08, "", "", "", 4.28, 75.8}, 
 {"MKD", "Europe", "Macedonia", "2020-05-10", 1622., 36., 91., 1., 778.543, 
  17.28, 43.679, 0.48, "", "", "", "", "", "", "", "", 2.08338*^6, 82.6, 
  39.1, 13.26, 8.16, 13111.214, 5., 322.688, 10.08, "", "", "", 4.28, 75.8}, 
 {"MKD", "Europe", "Macedonia", "2020-05-11", 1642., 20., 91., 0., 788.142, 
  9.6, 43.679, 0., "", "", "", "", "", "", "", "", 2.08338*^6, 82.6, 39.1, 
  13.26, 8.16, 13111.214, 5., 322.688, 10.08, "", "", "", 4.28, 75.8}, 
 {"MKD", "Europe", "Macedonia", "2020-05-12", 1664., 22., 91., 0., 798.702, 
  10.56, 43.679, 0., "", "", "", "", "", "", "", "", 2.08338*^6, 82.6, 39.1, 
  13.26, 8.16, 13111.214, 5., 322.688, 10.08, "", "", "", 4.28, 75.8}, 
 {"MKD", "Europe", "Macedonia", "2020-05-13", 1674., 10., 92., 1., 803.502, 
  4.8, 44.159, 0.48, "", "", "", "", "", "", "", "", 2.08338*^6, 82.6, 39.1, 
  13.26, 8.16, 13111.214, 5., 322.688, 10.08, "", "", "", 4.28, 75.8}, 
 {"MKD", "Europe", "Macedonia", "2020-05-14", 1694., 20., 95., 3., 813.102, 
  9.6, 45.599, 1.44, "", "", "", "", "", "", "", "", 2.08338*^6, 82.6, 39.1, 
  13.26, 8.16, 13111.214, 5., 322.688, 10.08, "", "", "", 4.28, 75.8}, 
 {"MKD", "Europe", "Macedonia", "2020-05-15", 1723., 29., 95., 0., 827.021, 
  13.92, 45.599, 0., "", "", "", "", "", "", "", "", 2.08338*^6, 82.6, 39.1, 
  13.26, 8.16, 13111.214, 5., 322.688, 10.08, "", "", "", 4.28, 75.8}, 
 {"MKD", "Europe", "Macedonia", "2020-05-16", 1740., 17., 97., 2., 835.181, 
  8.16, 46.559, 0.96, "", "", "", "", "", "", "", "", 2.08338*^6, 82.6, 39.1, 
  13.26, 8.16, 13111.214, 5., 322.688, 10.08, "", "", "", 4.28, 75.8}, 
 {"MKD", "Europe", "Macedonia", "2020-05-17", 1762., 22., 98., 1., 845.741, 
  10.56, 47.039, 0.48, "", "", "", "", "", "", "", "", 2.08338*^6, 82.6, 
  39.1, 13.26, 8.16, 13111.214, 5., 322.688, 10.08, "", "", "", 4.28, 75.8}, 
 {"MKD", "Europe", "Macedonia", "2020-05-18", 1792., 30., 101., 3., 860.141, 
  14.4, 48.479, 1.44, "", "", "", "", "", "", "", "", 2.08338*^6, 82.6, 39.1, 
  13.26, 8.16, 13111.214, 5., 322.688, 10.08, "", "", "", 4.28, 75.8}, 
 {"MKD", "Europe", "Macedonia", "2020-05-19", 1817., 25., 104., 3., 872.14, 
  12., 49.919, 1.44, "", "", "", "", "", "", "", "", 2.08338*^6, 82.6, 39.1, 
  13.26, 8.16, 13111.214, 5., 322.688, 10.08, "", "", "", 4.28, 75.8}, 
 {"MKD", "Europe", "Macedonia", "2020-05-20", 1839., 22., 106., 2., 882.7, 
  10.56, 50.879, 0.96, "", "", "", "", "", "", "", "", 2.08338*^6, 82.6, 
  39.1, 13.26, 8.16, 13111.214, 5., 322.688, 10.08, "", "", "", 4.28, 75.8}, 
 {"MKD", "Europe", "Macedonia", "2020-05-21", 1858., 19., 110., 4., 891.82, 
  9.12, 52.799, 1.92, "", "", "", "", "", "", "", "", 2.08338*^6, 82.6, 39.1, 
  13.26, 8.16, 13111.214, 5., 322.688, 10.08, "", "", "", 4.28, 75.8}, 
 {"MKD", "Europe", "Macedonia", "2020-05-22", 1898., 40., 111., 1., 911.02, 
  19.2, 53.279, 0.48, "", "", "", "", "", "", "", "", 2.08338*^6, 82.6, 39.1, 
  13.26, 8.16, 13111.214, 5., 322.688, 10.08, "", "", "", 4.28, 75.8}, 
 {"MKD", "Europe", "Macedonia", "2020-05-23", 1921., 23., 112., 1., 922.059, 
  11.04, 53.759, 0.48, "", "", "", "", "", "", "", "", 2.08338*^6, 82.6, 
  39.1, 13.26, 8.16, 13111.214, 5., 322.688, 10.08, "", "", "", 4.28, 75.8}, 
 {"MKD", "Europe", "Macedonia", "2020-05-24", 1941., 20., 113., 1., 931.659, 
  9.6, 54.239, 0.48, "", "", "", "", "", "", "", "", 2.08338*^6, 82.6, 39.1, 
  13.26, 8.16, 13111.214, 5., 322.688, 10.08, "", "", "", 4.28, 75.8}, 
 {"MKD", "Europe", "Macedonia", "2020-05-25", 1978., 37., 113., 0., 949.419, 
  17.76, 54.239, 0., "", "", "", "", "", "", "", "", 2.08338*^6, 82.6, 39.1, 
  13.26, 8.16, 13111.214, 5., 322.688, 10.08, "", "", "", 4.28, 75.8}, 
 {"MKD", "Europe", "Macedonia", "2020-05-26", 1999., 21., 113., 0., 959.499, 
  10.08, 54.239, 0., "", "", "", "", "", "", "", "", 2.08338*^6, 82.6, 39.1, 
  13.26, 8.16, 13111.214, 5., 322.688, 10.08, "", "", "", 4.28, 75.8}, 
 {"MKD", "Europe", "Macedonia", "2020-05-27", 2015., 16., 116., 3., 967.178, 
  7.68, 55.679, 1.44, "", "", "", "", "", "", "", "", 2.08338*^6, 82.6, 39.1, 
  13.26, 8.16, 13111.214, 5., 322.688, 10.08, "", "", "", 4.28, 75.8}, 
 {"MKD", "Europe", "Macedonia", "2020-05-28", 2040., 25., 119., 3., 979.178, 
  12., 57.119, 1.44, "", "", "", "", "", "", "", "", 2.08338*^6, 82.6, 39.1, 
  13.26, 8.16, 13111.214, 5., 322.688, 10.08, "", "", "", 4.28, 75.8}, 
 {"MKD", "Europe", "Macedonia", "2020-05-29", 2078., 38., 122., 3., 997.418, 
  18.24, 58.559, 1.44, "", "", "", "", "", "", "", "", 2.08338*^6, 82.6, 
  39.1, 13.26, 8.16, 13111.214, 5., 322.688, 10.08, "", "", "", 4.28, 75.8}, 
 {"MKD", "Europe", "Macedonia", "2020-05-30", 2130., 52., 126., 4., 1022.377, 
  24.959, 60.479, 1.92, "", "", "", "", "", "", "", "", 2.08338*^6, 82.6, 
  39.1, 13.26, 8.16, 13111.214, 5., 322.688, 10.08, "", "", "", 4.28, 75.8}, 
 {"MKD", "Europe", "Macedonia", "2020-05-31", 2164., 34., 131., 5., 1038.697, 
  16.32, 62.879, 2.4, "", "", "", "", "", "", "", "", 2.08338*^6, 82.6, 39.1, 
  13.26, 8.16, 13111.214, 5., 322.688, 10.08, "", "", "", 4.28, 75.8}, 
 {"MKD", "Europe", "Macedonia", "2020-06-01", 2226., 62., 133., 2., 1068.456, 
  29.759, 63.839, 0.96, "", "", "", "", "", "", "", "", 2.08338*^6, 82.6, 
  39.1, 13.26, 8.16, 13111.214, 5., 322.688, 10.08, "", "", "", 4.28, 75.8}, 
 {"MKD", "Europe", "Macedonia", "2020-06-02", 2315., 89., 140., 7., 1111.175, 
  42.719, 67.198, 3.36, "", "", "", "", "", "", "", "", 2.08338*^6, 82.6, 
  39.1, 13.26, 8.16, 13111.214, 5., 322.688, 10.08, "", "", "", 4.28, 75.8}, 
 {"MKD", "Europe", "Macedonia", "2020-06-03", 2391., 76., 141., 1., 1147.654, 
  36.479, 67.678, 0.48, "", "", "", "", "", "", "", "", 2.08338*^6, 82.6, 
  39.1, 13.26, 8.16, 13111.214, 5., 322.688, 10.08, "", "", "", 4.28, 75.8}, 
 {"MKD", "Europe", "Macedonia", "2020-06-04", 2492., 101., 145., 4., 
  1196.133, 48.479, 69.598, 1.92, "", "", "", "", "", "", "", "", 2.08338*^6, 
  82.6, 39.1, 13.26, 8.16, 13111.214, 5., 322.688, 10.08, "", "", "", 4.28, 
  75.8}, {"MKD", "Europe", "Macedonia", "2020-06-05", 2612., 120., 147., 2., 
  1253.732, 57.599, 70.558, 0.96, "", "", "", "", "", "", "", "", 2.08338*^6, 
  82.6, 39.1, 13.26, 8.16, 13111.214, 5., 322.688, 10.08, "", "", "", 4.28, 
  75.8}, {"MKD", "Europe", "Macedonia", "2020-06-06", 2792., 180., 149., 2., 
  1340.13, 86.398, 71.518, 0.96, "", "", "", "", "", "", "", "", 2.08338*^6, 
  82.6, 39.1, 13.26, 8.16, 13111.214, 5., 322.688, 10.08, "", "", "", 4.28, 
  75.8}, {"MKD", "Europe", "Macedonia", "2020-06-07", 2917., 125., 151., 2., 
  1400.129, 59.999, 72.478, 0.96, "", "", "", "", "", "", "", "", 2.08338*^6, 
  82.6, 39.1, 13.26, 8.16, 13111.214, 5., 322.688, 10.08, "", "", "", 4.28, 
  75.8}, {"MKD", "Europe", "Macedonia", "2020-06-08", 3028., 111., 153., 2., 
  1453.407, 53.279, 73.438, 0.96, "", "", "", "", "", "", "", "", 2.08338*^6, 
  82.6, 39.1, 13.26, 8.16, 13111.214, 5., 322.688, 10.08, "", "", "", 4.28, 
  75.8}, {"MKD", "Europe", "Macedonia", "2020-06-09", 3155., 127., 156., 3., 
  1514.366, 60.959, 74.878, 1.44, "", "", "", "", "", "", "", "", 2.08338*^6, 
  82.6, 39.1, 13.26, 8.16, 13111.214, 5., 322.688, 10.08, "", "", "", 4.28, 
  75.8}, {"MKD", "Europe", "Macedonia", "2020-06-10", 3242., 87., 157., 1., 
  1556.125, 41.759, 75.358, 0.48, "", "", "", "", "", "", "", "", 2.08338*^6, 
  82.6, 39.1, 13.26, 8.16, 13111.214, 5., 322.688, 10.08, "", "", "", 4.28, 
  75.8}, {"MKD", "Europe", "Macedonia", "2020-06-11", 3367., 125., 164., 7., 
  1616.124, 59.999, 78.718, 3.36, "", "", "", "", "", "", "", "", 2.08338*^6, 
  82.6, 39.1, 13.26, 8.16, 13111.214, 5., 322.688, 10.08, "", "", "", 4.28, 
  75.8}, {"MKD", "Europe", "Macedonia", "2020-06-12", 3542., 175., 169., 5., 
  1700.122, 83.998, 81.118, 2.4, "", "", "", "", "", "", "", "", 2.08338*^6, 
  82.6, 39.1, 13.26, 8.16, 13111.214, 5., 322.688, 10.08, "", "", "", 4.28, 
  75.8}, {"MKD", "Europe", "Macedonia", "2020-06-13", 3706., 164., 171., 2., 
  1778.84, 78.718, 82.078, 0.96, "", "", "", "", "", "", "", "", 2.08338*^6, 
  82.6, 39.1, 13.26, 8.16, 13111.214, 5., 322.688, 10.08, "", "", "", 4.28, 
  75.8}, {"MKD", "Europe", "Macedonia", "2020-06-14", 3902., 196., 179., 8., 
  1872.918, 94.078, 85.918, 3.84, "", "", "", "", "", "", "", "", 2.08338*^6, 
  82.6, 39.1, 13.26, 8.16, 13111.214, 5., 322.688, 10.08, "", "", "", 4.28, 
  75.8}, {"MKD", "Europe", "Macedonia", "2020-06-15", 4057., 155., 188., 9., 
  1947.316, 74.398, 90.238, 4.32, "", "", "", "", "", "", "", "", 2.08338*^6, 
  82.6, 39.1, 13.26, 8.16, 13111.214, 5., 322.688, 10.08, "", "", "", 4.28, 
  75.8}, {"MKD", "Europe", "Macedonia", "2020-06-16", 4157., 100., 193., 5., 
  1995.315, 47.999, 92.638, 2.4, "", "", "", "", "", "", "", "", 2.08338*^6, 
  82.6, 39.1, 13.26, 8.16, 13111.214, 5., 322.688, 10.08, "", "", "", 4.28, 
  75.8}, {"MKD", "Europe", "Macedonia", "2020-06-17", 4289., 132., 201., 8., 
  2058.674, 63.359, 96.478, 3.84, "", "", "", "", "", "", "", "", 2.08338*^6, 
  82.6, 39.1, 13.26, 8.16, 13111.214, 5., 322.688, 10.08, "", "", "", 4.28, 
  75.8}, {"MKD", "Europe", "Macedonia", "2020-06-18", 4482., 193., 210., 9., 
  2151.312, 92.638, 100.798, 4.32, "", "", "", "", "", "", "", "", 
  2.08338*^6, 82.6, 39.1, 13.26, 8.16, 13111.214, 5., 322.688, 10.08, "", "", 
  "", 4.28, 75.8}, {"MKD", "Europe", "Macedonia", "2020-06-19", 4664., 182., 
  216., 6., 2238.67, 87.358, 103.678, 2.88, "", "", "", "", "", "", "", "", 
  2.08338*^6, 82.6, 39.1, 13.26, 8.16, 13111.214, 5., 322.688, 10.08, "", "", 
  "", 4.28, 75.8}, {"MKD", "Europe", "Macedonia", "2020-06-20", 4820., 156., 
  222., 6., 2313.548, 74.878, 106.558, 2.88, "", "", "", "", "", "", "", "", 
  2.08338*^6, 82.6, 39.1, 13.26, 8.16, 13111.214, 5., 322.688, 10.08, "", "", 
  "", 4.28, 75.8}, {"MKD", "Europe", "Macedonia", "2020-06-21", 5005., 185., 
  233., 11., 2402.346, 88.798, 111.837, 5.28, "", "", "", "", "", "", "", "", 
  2.08338*^6, 82.6, 39.1, 13.26, 8.16, 13111.214, 5., 322.688, 10.08, "", "", 
  "", 4.28, 75.8}, {"MKD", "Europe", "Macedonia", "2020-06-22", 5106., 101., 
  238., 5., 2450.825, 48.479, 114.237, 2.4, "", "", "", "", "", "", "", "", 
  2.08338*^6, 82.6, 39.1, 13.26, 8.16, 13111.214, 5., 322.688, 10.08, "", "", 
  "", 4.28, 75.8}, {"MKD", "Europe", "Macedonia", "2020-06-23", 5196., 90., 
  247., 9., 2494.024, 43.199, 118.557, 4.32, "", "", "", "", "", "", "", "", 
  2.08338*^6, 82.6, 39.1, 13.26, 8.16, 13111.214, 5., 322.688, 10.08, "", "", 
  "", 4.28, 75.8}, {"MKD", "Europe", "Macedonia", "2020-06-24", 5314., 118., 
  251., 4., 2550.663, 56.639, 120.477, 1.92, "", "", "", "", "", "", "", "", 
  2.08338*^6, 82.6, 39.1, 13.26, 8.16, 13111.214, 5., 322.688, 10.08, "", "", 
  "", 4.28, 75.8}, {"MKD", "Europe", "Macedonia", "2020-06-25", 5450., 136., 
  259., 8., 2615.941, 65.279, 124.317, 3.84, "", "", "", "", "", "", "", "", 
  2.08338*^6, 82.6, 39.1, 13.26, 8.16, 13111.214, 5., 322.688, 10.08, "", "", 
  "", 4.28, 75.8}, {"MKD", "Europe", "Macedonia", "2020-06-26", 5603., 153., 
  265., 6., 2689.38, 73.438, 127.197, 2.88, "", "", "", "", "", "", "", "", 
  2.08338*^6, 82.6, 39.1, 13.26, 8.16, 13111.214, 5., 322.688, 10.08, "", "", 
  "", 4.28, 75.8}, {"MKD", "Europe", "Macedonia", "2020-06-27", 5766., 163., 
  268., 3., 2767.618, 78.238, 128.637, 1.44, "", "", "", "", "", "", "", "", 
  2.08338*^6, 82.6, 39.1, 13.26, 8.16, 13111.214, 5., 322.688, 10.08, "", "", 
  "", 4.28, 75.8}, {"MKD", "Europe", "Macedonia", "2020-06-28", 5916., 150., 
  277., 9., 2839.616, 71.998, 132.957, 4.32, "", "", "", "", "", "", "", "", 
  2.08338*^6, 82.6, 39.1, 13.26, 8.16, 13111.214, 5., 322.688, 10.08, "", "", 
  "", 4.28, 75.8}, {"MKD", "Europe", "Macedonia", "2020-06-29", 6092., 176., 
  286., 9., 2924.095, 84.478, 137.277, 4.32, "", "", "", "", "", "", "", "", 
  2.08338*^6, 82.6, 39.1, 13.26, 8.16, 13111.214, 5., 322.688, 10.08, "", "", 
  "", 4.28, 75.8}, {"MKD", "Europe", "Macedonia", "2020-06-30", 6224., 132., 
  298., 12., 2987.453, 63.359, 143.037, 5.76, "", "", "", "", "", "", "", "", 
  2.08338*^6, 82.6, 39.1, 13.26, 8.16, 13111.214, 5., 322.688, 10.08, "", "", 
  "", 4.28, 75.8}, {"MKD", "Europe", "Macedonia", "2020-07-01", 6350., 126., 
  302., 4., 3047.932, 60.479, 144.957, 1.92, "", "", "", "", "", "", "", "", 
  2.08338*^6, 82.6, 39.1, 13.26, 8.16, 13111.214, 5., 322.688, 10.08, "", "", 
  "", 4.28, 75.8}, {"MKD", "Europe", "Macedonia", "2020-07-02", 6470., 120., 
  306., 4., 3105.53, 57.599, 146.877, 1.92, "", "", "", "", "", "", "", "", 
  2.08338*^6, 82.6, 39.1, 13.26, 8.16, 13111.214, 5., 322.688, 10.08, "", "", 
  "", 4.28, 75.8}, {"MKD", "Europe", "Macedonia", "2020-07-03", 6643., 173., 
  321., 15., 3188.569, 83.038, 154.077, 7.2, "", "", "", "", "", "", "", "", 
  2.08338*^6, 82.6, 39.1, 13.26, 8.16, 13111.214, 5., 322.688, 10.08, "", "", 
  "", 4.28, 75.8}, {"MKD", "Europe", "Macedonia", "2020-07-04", 6643., 0., 
  321., 0., 3188.569, 0., 154.077, 0., "", "", "", "", "", "", "", "", 
  2.08338*^6, 82.6, 39.1, 13.26, 8.16, 13111.214, 5., 322.688, 10.08, "", "", 
  "", 4.28, 75.8}, {"MKD", "Europe", "Macedonia", "2020-07-05", 6932., 289., 
  334., 13., 3327.285, 138.717, 160.316, 6.24, "", "", "", "", "", "", "", 
  "", 2.08338*^6, 82.6, 39.1, 13.26, 8.16, 13111.214, 5., 322.688, 10.08, "", 
  "", "", 4.28, 75.8}, {"MKD", "Europe", "Macedonia", "2020-07-06", 7046., 
  114., 341., 7., 3382.004, 54.719, 163.676, 3.36, "", "", "", "", "", "", 
  "", "", 2.08338*^6, 82.6, 39.1, 13.26, 8.16, 13111.214, 5., 322.688, 10.08, 
  "", "", "", 4.28, 75.8}, {"MKD", "Europe", "Macedonia", "2020-07-07", 
  7122., 76., 346., 5., 3418.483, 36.479, 166.076, 2.4, "", "", "", "", "", 
  "", "", "", 2.08338*^6, 82.6, 39.1, 13.26, 8.16, 13111.214, 5., 322.688, 
  10.08, "", "", "", 4.28, 75.8}, {"MKD", "Europe", "Macedonia", 
  "2020-07-08", 7240., 118., 351., 5., 3475.122, 56.639, 168.476, 2.4, "", 
  "", "", "", "", "", "", "", 2.08338*^6, 82.6, 39.1, 13.26, 8.16, 13111.214, 
  5., 322.688, 10.08, "", "", "", 4.28, 75.8}, 
 {"MDG", "Africa", "Madagascar", "2020-03-21", 3., 3., 0., 0., 0.108, 0.108, 
  0., 0., "", "", "", "", "", "", "", 82.41, 2.7691019*^7, 43.951, 19.6, 
  2.929, 1.686, 1416.44, 77.6, 405.994, 3.94, "", "", 50.54, 0.2, 67.04}, 
 {"MDG", "Africa", "Madagascar", "2020-03-22", 3., 0., 0., 0., 0.108, 0., 0., 
  0., "", "", "", "", "", "", "", 82.41, 2.7691019*^7, 43.951, 19.6, 2.929, 
  1.686, 1416.44, 77.6, 405.994, 3.94, "", "", 50.54, 0.2, 67.04}, 
 {"MDG", "Africa", "Madagascar", "2020-03-23", 3., 0., 0., 0., 0.108, 0., 0., 
  0., "", "", "", "", "", "", "", 91.67, 2.7691019*^7, 43.951, 19.6, 2.929, 
  1.686, 1416.44, 77.6, 405.994, 3.94, "", "", 50.54, 0.2, 67.04}, 
 {"MDG", "Africa", "Madagascar", "2020-03-24", 17., 14., 0., 0., 0.614, 
  0.506, 0., 0., "", "", "", "", "", "", "", 91.67, 2.7691019*^7, 43.951, 
  19.6, 2.929, 1.686, 1416.44, 77.6, 405.994, 3.94, "", "", 50.54, 0.2, 
  67.04}, {"MDG", "Africa", "Madagascar", "2020-03-25", 19., 2., 0., 0., 
  0.686, 0.072, 0., 0., "", "", "", "", "", "", "", 91.67, 2.7691019*^7, 
  43.951, 19.6, 2.929, 1.686, 1416.44, 77.6, 405.994, 3.94, "", "", 50.54, 
  0.2, 67.04}, {"MDG", "Africa", "Madagascar", "2020-03-26", 19., 0., 0., 0., 
  0.686, 0., 0., 0., "", "", "", "", "", "", "", 91.67, 2.7691019*^7, 43.951, 
  19.6, 2.929, 1.686, 1416.44, 77.6, 405.994, 3.94, "", "", 50.54, 0.2, 
  67.04}, {"MDG", "Africa", "Madagascar", "2020-03-27", 23., 4., 0., 0., 
  0.831, 0.144, 0., 0., "", "", "", "", "", "", "", 91.67, 2.7691019*^7, 
  43.951, 19.6, 2.929, 1.686, 1416.44, 77.6, 405.994, 3.94, "", "", 50.54, 
  0.2, 67.04}, {"MDG", "Africa", "Madagascar", "2020-03-28", 24., 1., 0., 0., 
  0.867, 0.036, 0., 0., "", "", "", "", "", "", "", 91.67, 2.7691019*^7, 
  43.951, 19.6, 2.929, 1.686, 1416.44, 77.6, 405.994, 3.94, "", "", 50.54, 
  0.2, 67.04}, {"MDG", "Africa", "Madagascar", "2020-03-29", 28., 4., 0., 0., 
  1.011, 0.144, 0., 0., "", "", "", "", "", "", "", 91.67, 2.7691019*^7, 
  43.951, 19.6, 2.929, 1.686, 1416.44, 77.6, 405.994, 3.94, "", "", 50.54, 
  0.2, 67.04}, {"MDG", "Africa", "Madagascar", "2020-03-30", 37., 9., 0., 0., 
  1.336, 0.325, 0., 0., "", "", "", "", "", "", "", 91.67, 2.7691019*^7, 
  43.951, 19.6, 2.929, 1.686, 1416.44, 77.6, 405.994, 3.94, "", "", 50.54, 
  0.2, 67.04}, {"MDG", "Africa", "Madagascar", "2020-03-31", 44., 7., 0., 0., 
  1.589, 0.253, 0., 0., "", "", "", "", "", "", "", 91.67, 2.7691019*^7, 
  43.951, 19.6, 2.929, 1.686, 1416.44, 77.6, 405.994, 3.94, "", "", 50.54, 
  0.2, 67.04}, {"MDG", "Africa", "Madagascar", "2020-04-01", 46., 2., 0., 0., 
  1.661, 0.072, 0., 0., "", "", "", "", "", "", "", 91.67, 2.7691019*^7, 
  43.951, 19.6, 2.929, 1.686, 1416.44, 77.6, 405.994, 3.94, "", "", 50.54, 
  0.2, 67.04}, {"MDG", "Africa", "Madagascar", "2020-04-02", 54., 8., 0., 0., 
  1.95, 0.289, 0., 0., "", "", "", "", "", "", "", 91.67, 2.7691019*^7, 
  43.951, 19.6, 2.929, 1.686, 1416.44, 77.6, 405.994, 3.94, "", "", 50.54, 
  0.2, 67.04}, {"MDG", "Africa", "Madagascar", "2020-04-03", 59., 5., 0., 0., 
  2.131, 0.181, 0., 0., "", "", "", "", "", "", "", 91.67, 2.7691019*^7, 
  43.951, 19.6, 2.929, 1.686, 1416.44, 77.6, 405.994, 3.94, "", "", 50.54, 
  0.2, 67.04}, {"MDG", "Africa", "Madagascar", "2020-04-04", 65., 6., 0., 0., 
  2.347, 0.217, 0., 0., "", "", "", "", "", "", "", 91.67, 2.7691019*^7, 
  43.951, 19.6, 2.929, 1.686, 1416.44, 77.6, 405.994, 3.94, "", "", 50.54, 
  0.2, 67.04}, {"MDG", "Africa", "Madagascar", "2020-04-05", 71., 6., 0., 0., 
  2.564, 0.217, 0., 0., "", "", "", "", "", "", "", 95.37, 2.7691019*^7, 
  43.951, 19.6, 2.929, 1.686, 1416.44, 77.6, 405.994, 3.94, "", "", 50.54, 
  0.2, 67.04}, {"MDG", "Africa", "Madagascar", "2020-04-06", 72., 1., 0., 0., 
  2.6, 0.036, 0., 0., "", "", "", "", "", "", "", 95.37, 2.7691019*^7, 
  43.951, 19.6, 2.929, 1.686, 1416.44, 77.6, 405.994, 3.94, "", "", 50.54, 
  0.2, 67.04}, {"MDG", "Africa", "Madagascar", "2020-04-07", 77., 5., 0., 0., 
  2.781, 0.181, 0., 0., "", "", "", "", "", "", "", 95.37, 2.7691019*^7, 
  43.951, 19.6, 2.929, 1.686, 1416.44, 77.6, 405.994, 3.94, "", "", 50.54, 
  0.2, 67.04}, {"MDG", "Africa", "Madagascar", "2020-04-08", 85., 8., 0., 0., 
  3.07, 0.289, 0., 0., "", "", "", "", "", "", "", 95.37, 2.7691019*^7, 
  43.951, 19.6, 2.929, 1.686, 1416.44, 77.6, 405.994, 3.94, "", "", 50.54, 
  0.2, 67.04}, {"MDG", "Africa", "Madagascar", "2020-04-09", 93., 8., 0., 0., 
  3.358, 0.289, 0., 0., "", "", "", "", "", "", "", 95.37, 2.7691019*^7, 
  43.951, 19.6, 2.929, 1.686, 1416.44, 77.6, 405.994, 3.94, "", "", 50.54, 
  0.2, 67.04}, {"MDG", "Africa", "Madagascar", "2020-04-10", 93., 0., 0., 0., 
  3.358, 0., 0., 0., "", "", "", "", "", "", "", 95.37, 2.7691019*^7, 43.951, 
  19.6, 2.929, 1.686, 1416.44, 77.6, 405.994, 3.94, "", "", 50.54, 0.2, 
  67.04}, {"MDG", "Africa", "Madagascar", "2020-04-11", 102., 9., 0., 0., 
  3.684, 0.325, 0., 0., "", "", "", "", "", "", "", 95.37, 2.7691019*^7, 
  43.951, 19.6, 2.929, 1.686, 1416.44, 77.6, 405.994, 3.94, "", "", 50.54, 
  0.2, 67.04}, {"MDG", "Africa", "Madagascar", "2020-04-12", 102., 0., 0., 
  0., 3.684, 0., 0., 0., "", "", "", "", "", "", "", 95.37, 2.7691019*^7, 
  43.951, 19.6, 2.929, 1.686, 1416.44, 77.6, 405.994, 3.94, "", "", 50.54, 
  0.2, 67.04}, {"MDG", "Africa", "Madagascar", "2020-04-13", 106., 4., 0., 
  0., 3.828, 0.144, 0., 0., "", "", "", "", "", "", "", 95.37, 2.7691019*^7, 
  43.951, 19.6, 2.929, 1.686, 1416.44, 77.6, 405.994, 3.94, "", "", 50.54, 
  0.2, 67.04}, {"MDG", "Africa", "Madagascar", "2020-04-14", 106., 0., 0., 
  0., 3.828, 0., 0., 0., "", "", "", "", "", "", "", 95.37, 2.7691019*^7, 
  43.951, 19.6, 2.929, 1.686, 1416.44, 77.6, 405.994, 3.94, "", "", 50.54, 
  0.2, 67.04}, {"MDG", "Africa", "Madagascar", "2020-04-15", 108., 2., 0., 
  0., 3.9, 0.072, 0., 0., "", "", "", "", "", "", "", 95.37, 2.7691019*^7, 
  43.951, 19.6, 2.929, 1.686, 1416.44, 77.6, 405.994, 3.94, "", "", 50.54, 
  0.2, 67.04}, {"MDG", "Africa", "Madagascar", "2020-04-16", 110., 2., 0., 
  0., 3.972, 0.072, 0., 0., "", "", "", "", "", "", "", 95.37, 2.7691019*^7, 
  43.951, 19.6, 2.929, 1.686, 1416.44, 77.6, 405.994, 3.94, "", "", 50.54, 
  0.2, 67.04}, {"MDG", "Africa", "Madagascar", "2020-04-17", 111., 1., 0., 
  0., 4.009, 0.036, 0., 0., "", "", "", "", "", "", "", 95.37, 2.7691019*^7, 
  43.951, 19.6, 2.929, 1.686, 1416.44, 77.6, 405.994, 3.94, "", "", 50.54, 
  0.2, 67.04}, {"MDG", "Africa", "Madagascar", "2020-04-18", 117., 6., 0., 
  0., 4.225, 0.217, 0., 0., "", "", "", "", "", "", "", 95.37, 2.7691019*^7, 
  43.951, 19.6, 2.929, 1.686, 1416.44, 77.6, 405.994, 3.94, "", "", 50.54, 
  0.2, 67.04}, {"MDG", "Africa", "Madagascar", "2020-04-19", 117., 0., 0., 
  0., 4.225, 0., 0., 0., "", "", "", "", "", "", "", 95.37, 2.7691019*^7, 
  43.951, 19.6, 2.929, 1.686, 1416.44, 77.6, 405.994, 3.94, "", "", 50.54, 
  0.2, 67.04}, {"MDG", "Africa", "Madagascar", "2020-04-20", 121., 4., 0., 
  0., 4.37, 0.144, 0., 0., "", "", "", "", "", "", "", 72.22, 2.7691019*^7, 
  43.951, 19.6, 2.929, 1.686, 1416.44, 77.6, 405.994, 3.94, "", "", 50.54, 
  0.2, 67.04}, {"MDG", "Africa", "Madagascar", "2020-04-21", 121., 0., 0., 
  0., 4.37, 0., 0., 0., "", "", "", "", "", "", "", 72.22, 2.7691019*^7, 
  43.951, 19.6, 2.929, 1.686, 1416.44, 77.6, 405.994, 3.94, "", "", 50.54, 
  0.2, 67.04}, {"MDG", "Africa", "Madagascar", "2020-04-22", 121., 0., 0., 
  0., 4.37, 0., 0., 0., "", "", "", "", "", "", "", 70.37, 2.7691019*^7, 
  43.951, 19.6, 2.929, 1.686, 1416.44, 77.6, 405.994, 3.94, "", "", 50.54, 
  0.2, 67.04}, {"MDG", "Africa", "Madagascar", "2020-04-23", 121., 0., 0., 
  0., 4.37, 0., 0., 0., "", "", "", "", "", "", "", 70.37, 2.7691019*^7, 
  43.951, 19.6, 2.929, 1.686, 1416.44, 77.6, 405.994, 3.94, "", "", 50.54, 
  0.2, 67.04}, {"MDG", "Africa", "Madagascar", "2020-04-24", 121., 0., 0., 
  0., 4.37, 0., 0., 0., "", "", "", "", "", "", "", 70.37, 2.7691019*^7, 
  43.951, 19.6, 2.929, 1.686, 1416.44, 77.6, 405.994, 3.94, "", "", 50.54, 
  0.2, 67.04}, {"MDG", "Africa", "Madagascar", "2020-04-25", 122., 1., 0., 
  0., 4.406, 0.036, 0., 0., "", "", "", "", "", "", "", 70.37, 2.7691019*^7, 
  43.951, 19.6, 2.929, 1.686, 1416.44, 77.6, 405.994, 3.94, "", "", 50.54, 
  0.2, 67.04}, {"MDG", "Africa", "Madagascar", "2020-04-26", 124., 2., 0., 
  0., 4.478, 0.072, 0., 0., "", "", "", "", "", "", "", 70.37, 2.7691019*^7, 
  43.951, 19.6, 2.929, 1.686, 1416.44, 77.6, 405.994, 3.94, "", "", 50.54, 
  0.2, 67.04}, {"MDG", "Africa", "Madagascar", "2020-04-27", 124., 0., 0., 
  0., 4.478, 0., 0., 0., "", "", "", "", "", "", "", 67.59, 2.7691019*^7, 
  43.951, 19.6, 2.929, 1.686, 1416.44, 77.6, 405.994, 3.94, "", "", 50.54, 
  0.2, 67.04}, {"MDG", "Africa", "Madagascar", "2020-04-28", 128., 4., 0., 
  0., 4.622, 0.144, 0., 0., "", "", "", "", "", "", "", 67.59, 2.7691019*^7, 
  43.951, 19.6, 2.929, 1.686, 1416.44, 77.6, 405.994, 3.94, "", "", 50.54, 
  0.2, 67.04}, {"MDG", "Africa", "Madagascar", "2020-04-29", 128., 0., 0., 
  0., 4.622, 0., 0., 0., "", "", "", "", "", "", "", 67.59, 2.7691019*^7, 
  43.951, 19.6, 2.929, 1.686, 1416.44, 77.6, 405.994, 3.94, "", "", 50.54, 
  0.2, 67.04}, {"MDG", "Africa", "Madagascar", "2020-04-30", 128., 0., 0., 
  0., 4.622, 0., 0., 0., "", "", "", "", "", "", "", 67.59, 2.7691019*^7, 
  43.951, 19.6, 2.929, 1.686, 1416.44, 77.6, 405.994, 3.94, "", "", 50.54, 
  0.2, 67.04}, {"MDG", "Africa", "Madagascar", "2020-05-01", 132., 4., 0., 
  0., 4.767, 0.144, 0., 0., "", "", "", "", "", "", "", 67.59, 2.7691019*^7, 
  43.951, 19.6, 2.929, 1.686, 1416.44, 77.6, 405.994, 3.94, "", "", 50.54, 
  0.2, 67.04}, {"MDG", "Africa", "Madagascar", "2020-05-02", 135., 3., 0., 
  0., 4.875, 0.108, 0., 0., "", "", "", "", "", "", "", 67.59, 2.7691019*^7, 
  43.951, 19.6, 2.929, 1.686, 1416.44, 77.6, 405.994, 3.94, "", "", 50.54, 
  0.2, 67.04}, {"MDG", "Africa", "Madagascar", "2020-05-03", 135., 0., 0., 
  0., 4.875, 0., 0., 0., "", "", "", "", "", "", "", 67.59, 2.7691019*^7, 
  43.951, 19.6, 2.929, 1.686, 1416.44, 77.6, 405.994, 3.94, "", "", 50.54, 
  0.2, 67.04}, {"MDG", "Africa", "Madagascar", "2020-05-04", 149., 14., 0., 
  0., 5.381, 0.506, 0., 0., "", "", "", "", "", "", "", 67.59, 2.7691019*^7, 
  43.951, 19.6, 2.929, 1.686, 1416.44, 77.6, 405.994, 3.94, "", "", 50.54, 
  0.2, 67.04}, {"MDG", "Africa", "Madagascar", "2020-05-05", 149., 0., 0., 
  0., 5.381, 0., 0., 0., "", "", "", "", "", "", "", 67.59, 2.7691019*^7, 
  43.951, 19.6, 2.929, 1.686, 1416.44, 77.6, 405.994, 3.94, "", "", 50.54, 
  0.2, 67.04}, {"MDG", "Africa", "Madagascar", "2020-05-06", 158., 9., 0., 
  0., 5.706, 0.325, 0., 0., "", "", "", "", "", "", "", 67.59, 2.7691019*^7, 
  43.951, 19.6, 2.929, 1.686, 1416.44, 77.6, 405.994, 3.94, "", "", 50.54, 
  0.2, 67.04}, {"MDG", "Africa", "Madagascar", "2020-05-07", 158., 0., 0., 
  0., 5.706, 0., 0., 0., "", "", "", "", "", "", "", 67.59, 2.7691019*^7, 
  43.951, 19.6, 2.929, 1.686, 1416.44, 77.6, 405.994, 3.94, "", "", 50.54, 
  0.2, 67.04}, {"MDG", "Africa", "Madagascar", "2020-05-08", 169., 11., 0., 
  0., 6.103, 0.397, 0., 0., "", "", "", "", "", "", "", 67.59, 2.7691019*^7, 
  43.951, 19.6, 2.929, 1.686, 1416.44, 77.6, 405.994, 3.94, "", "", 50.54, 
  0.2, 67.04}, {"MDG", "Africa", "Madagascar", "2020-05-09", 169., 0., 0., 
  0., 6.103, 0., 0., 0., "", "", "", "", "", "", "", 67.59, 2.7691019*^7, 
  43.951, 19.6, 2.929, 1.686, 1416.44, 77.6, 405.994, 3.94, "", "", 50.54, 
  0.2, 67.04}, {"MDG", "Africa", "Madagascar", "2020-05-10", 169., 0., 0., 
  0., 6.103, 0., 0., 0., "", "", "", "", "", "", "", 67.59, 2.7691019*^7, 
  43.951, 19.6, 2.929, 1.686, 1416.44, 77.6, 405.994, 3.94, "", "", 50.54, 
  0.2, 67.04}, {"MDG", "Africa", "Madagascar", "2020-05-11", 171., 2., 0., 
  0., 6.175, 0.072, 0., 0., "", "", "", "", "", "", "", 67.59, 2.7691019*^7, 
  43.951, 19.6, 2.929, 1.686, 1416.44, 77.6, 405.994, 3.94, "", "", 50.54, 
  0.2, 67.04}, {"MDG", "Africa", "Madagascar", "2020-05-12", 186., 15., 0., 
  0., 6.717, 0.542, 0., 0., "", "", "", "", "", "", "", 70.37, 2.7691019*^7, 
  43.951, 19.6, 2.929, 1.686, 1416.44, 77.6, 405.994, 3.94, "", "", 50.54, 
  0.2, 67.04}, {"MDG", "Africa", "Madagascar", "2020-05-13", 192., 6., 0., 
  0., 6.934, 0.217, 0., 0., "", "", "", "", "", "", "", 70.37, 2.7691019*^7, 
  43.951, 19.6, 2.929, 1.686, 1416.44, 77.6, 405.994, 3.94, "", "", 50.54, 
  0.2, 67.04}, {"MDG", "Africa", "Madagascar", "2020-05-14", 212., 20., 0., 
  0., 7.656, 0.722, 0., 0., "", "", "", "", "", "", "", 70.37, 2.7691019*^7, 
  43.951, 19.6, 2.929, 1.686, 1416.44, 77.6, 405.994, 3.94, "", "", 50.54, 
  0.2, 67.04}, {"MDG", "Africa", "Madagascar", "2020-05-15", 230., 18., 0., 
  0., 8.306, 0.65, 0., 0., "", "", "", "", "", "", "", 70.37, 2.7691019*^7, 
  43.951, 19.6, 2.929, 1.686, 1416.44, 77.6, 405.994, 3.94, "", "", 50.54, 
  0.2, 67.04}, {"MDG", "Africa", "Madagascar", "2020-05-16", 238., 8., 0., 
  0., 8.595, 0.289, 0., 0., "", "", "", "", "", "", "", 70.37, 2.7691019*^7, 
  43.951, 19.6, 2.929, 1.686, 1416.44, 77.6, 405.994, 3.94, "", "", 50.54, 
  0.2, 67.04}, {"MDG", "Africa", "Madagascar", "2020-05-17", 283., 45., 0., 
  0., 10.22, 1.625, 0., 0., "", "", "", "", "", "", "", 70.37, 2.7691019*^7, 
  43.951, 19.6, 2.929, 1.686, 1416.44, 77.6, 405.994, 3.94, "", "", 50.54, 
  0.2, 67.04}, {"MDG", "Africa", "Madagascar", "2020-05-18", 304., 21., 1., 
  1., 10.978, 0.758, 0.036, 0.036, "", "", "", "", "", "", "", 70.37, 
  2.7691019*^7, 43.951, 19.6, 2.929, 1.686, 1416.44, 77.6, 405.994, 3.94, "", 
  "", 50.54, 0.2, 67.04}, {"MDG", "Africa", "Madagascar", "2020-05-19", 322., 
  18., 1., 0., 11.628, 0.65, 0.036, 0., "", "", "", "", "", "", "", 70.37, 
  2.7691019*^7, 43.951, 19.6, 2.929, 1.686, 1416.44, 77.6, 405.994, 3.94, "", 
  "", 50.54, 0.2, 67.04}, {"MDG", "Africa", "Madagascar", "2020-05-20", 326., 
  4., 2., 1., 11.773, 0.144, 0.072, 0.036, "", "", "", "", "", "", "", 70.37, 
  2.7691019*^7, 43.951, 19.6, 2.929, 1.686, 1416.44, 77.6, 405.994, 3.94, "", 
  "", 50.54, 0.2, 67.04}, {"MDG", "Africa", "Madagascar", "2020-05-21", 371., 
  45., 2., 0., 13.398, 1.625, 0.072, 0., "", "", "", "", "", "", "", 70.37, 
  2.7691019*^7, 43.951, 19.6, 2.929, 1.686, 1416.44, 77.6, 405.994, 3.94, "", 
  "", 50.54, 0.2, 67.04}, {"MDG", "Africa", "Madagascar", "2020-05-22", 405., 
  34., 2., 0., 14.626, 1.228, 0.072, 0., "", "", "", "", "", "", "", 70.37, 
  2.7691019*^7, 43.951, 19.6, 2.929, 1.686, 1416.44, 77.6, 405.994, 3.94, "", 
  "", 50.54, 0.2, 67.04}, {"MDG", "Africa", "Madagascar", "2020-05-23", 448., 
  43., 2., 0., 16.179, 1.553, 0.072, 0., "", "", "", "", "", "", "", 70.37, 
  2.7691019*^7, 43.951, 19.6, 2.929, 1.686, 1416.44, 77.6, 405.994, 3.94, "", 
  "", 50.54, 0.2, 67.04}, {"MDG", "Africa", "Madagascar", "2020-05-24", 448., 
  0., 2., 0., 16.179, 0., 0.072, 0., "", "", "", "", "", "", "", 70.37, 
  2.7691019*^7, 43.951, 19.6, 2.929, 1.686, 1416.44, 77.6, 405.994, 3.94, "", 
  "", 50.54, 0.2, 67.04}, {"MDG", "Africa", "Madagascar", "2020-05-25", 527., 
  79., 2., 0., 19.031, 2.853, 0.072, 0., "", "", "", "", "", "", "", 70.37, 
  2.7691019*^7, 43.951, 19.6, 2.929, 1.686, 1416.44, 77.6, 405.994, 3.94, "", 
  "", 50.54, 0.2, 67.04}, {"MDG", "Africa", "Madagascar", "2020-05-26", 542., 
  15., 2., 0., 19.573, 0.542, 0.072, 0., "", "", "", "", "", "", "", 70.37, 
  2.7691019*^7, 43.951, 19.6, 2.929, 1.686, 1416.44, 77.6, 405.994, 3.94, "", 
  "", 50.54, 0.2, 67.04}, {"MDG", "Africa", "Madagascar", "2020-05-27", 586., 
  44., 2., 0., 21.162, 1.589, 0.072, 0., "", "", "", "", "", "", "", 70.37, 
  2.7691019*^7, 43.951, 19.6, 2.929, 1.686, 1416.44, 77.6, 405.994, 3.94, "", 
  "", 50.54, 0.2, 67.04}, {"MDG", "Africa", "Madagascar", "2020-05-28", 612., 
  26., 2., 0., 22.101, 0.939, 0.072, 0., "", "", "", "", "", "", "", 70.37, 
  2.7691019*^7, 43.951, 19.6, 2.929, 1.686, 1416.44, 77.6, 405.994, 3.94, "", 
  "", 50.54, 0.2, 67.04}, {"MDG", "Africa", "Madagascar", "2020-05-29", 656., 
  44., 2., 0., 23.69, 1.589, 0.072, 0., "", "", "", "", "", "", "", 70.37, 
  2.7691019*^7, 43.951, 19.6, 2.929, 1.686, 1416.44, 77.6, 405.994, 3.94, "", 
  "", 50.54, 0.2, 67.04}, {"MDG", "Africa", "Madagascar", "2020-05-30", 698., 
  42., 5., 3., 25.207, 1.517, 0.181, 0.108, "", "", "", "", "", "", "", 
  70.37, 2.7691019*^7, 43.951, 19.6, 2.929, 1.686, 1416.44, 77.6, 405.994, 
  3.94, "", "", 50.54, 0.2, 67.04}, {"MDG", "Africa", "Madagascar", 
  "2020-05-31", 758., 60., 6., 1., 27.373, 2.167, 0.217, 0.036, "", "", "", 
  "", "", "", "", 70.37, 2.7691019*^7, 43.951, 19.6, 2.929, 1.686, 1416.44, 
  77.6, 405.994, 3.94, "", "", 50.54, 0.2, 67.04}, 
 {"MDG", "Africa", "Madagascar", "2020-06-01", 771., 13., 6., 0., 27.843, 
  0.469, 0.217, 0., "", "", "", "", "", "", "", 70.37, 2.7691019*^7, 43.951, 
  19.6, 2.929, 1.686, 1416.44, 77.6, 405.994, 3.94, "", "", 50.54, 0.2, 
  67.04}, {"MDG", "Africa", "Madagascar", "2020-06-02", 826., 55., 6., 0., 
  29.829, 1.986, 0.217, 0., "", "", "", "", "", "", "", 70.37, 2.7691019*^7, 
  43.951, 19.6, 2.929, 1.686, 1416.44, 77.6, 405.994, 3.94, "", "", 50.54, 
  0.2, 67.04}, {"MDG", "Africa", "Madagascar", "2020-06-03", 845., 19., 6., 
  0., 30.515, 0.686, 0.217, 0., "", "", "", "", "", "", "", 70.37, 
  2.7691019*^7, 43.951, 19.6, 2.929, 1.686, 1416.44, 77.6, 405.994, 3.94, "", 
  "", 50.54, 0.2, 67.04}, {"MDG", "Africa", "Madagascar", "2020-06-04", 908., 
  63., 6., 0., 32.79, 2.275, 0.217, 0., "", "", "", "", "", "", "", 70.37, 
  2.7691019*^7, 43.951, 19.6, 2.929, 1.686, 1416.44, 77.6, 405.994, 3.94, "", 
  "", 50.54, 0.2, 67.04}, {"MDG", "Africa", "Madagascar", "2020-06-05", 957., 
  49., 7., 1., 34.56, 1.77, 0.253, 0.036, "", "", "", "", "", "", "", 70.37, 
  2.7691019*^7, 43.951, 19.6, 2.929, 1.686, 1416.44, 77.6, 405.994, 3.94, "", 
  "", 50.54, 0.2, 67.04}, {"MDG", "Africa", "Madagascar", "2020-06-06", 975., 
  18., 7., 0., 35.21, 0.65, 0.253, 0., "", "", "", "", "", "", "", 70.37, 
  2.7691019*^7, 43.951, 19.6, 2.929, 1.686, 1416.44, 77.6, 405.994, 3.94, "", 
  "", 50.54, 0.2, 67.04}, {"MDG", "Africa", "Madagascar", "2020-06-07", 
  1026., 51., 8., 1., 37.052, 1.842, 0.289, 0.036, "", "", "", "", "", "", 
  "", 70.37, 2.7691019*^7, 43.951, 19.6, 2.929, 1.686, 1416.44, 77.6, 
  405.994, 3.94, "", "", 50.54, 0.2, 67.04}, {"MDG", "Africa", "Madagascar", 
  "2020-06-08", 1052., 26., 9., 1., 37.991, 0.939, 0.325, 0.036, "", "", "", 
  "", "", "", "", 70.37, 2.7691019*^7, 43.951, 19.6, 2.929, 1.686, 1416.44, 
  77.6, 405.994, 3.94, "", "", 50.54, 0.2, 67.04}, 
 {"MDG", "Africa", "Madagascar", "2020-06-09", 1094., 42., 9., 0., 39.507, 
  1.517, 0.325, 0., "", "", "", "", "", "", "", 70.37, 2.7691019*^7, 43.951, 
  19.6, 2.929, 1.686, 1416.44, 77.6, 405.994, 3.94, "", "", 50.54, 0.2, 
  67.04}, {"MDG", "Africa", "Madagascar", "2020-06-10", 1138., 44., 9., 0., 
  41.096, 1.589, 0.325, 0., "", "", "", "", "", "", "", 70.37, 2.7691019*^7, 
  43.951, 19.6, 2.929, 1.686, 1416.44, 77.6, 405.994, 3.94, "", "", 50.54, 
  0.2, 67.04}, {"MDG", "Africa", "Madagascar", "2020-06-11", 1162., 24., 10., 
  1., 41.963, 0.867, 0.361, 0.036, "", "", "", "", "", "", "", 70.37, 
  2.7691019*^7, 43.951, 19.6, 2.929, 1.686, 1416.44, 77.6, 405.994, 3.94, "", 
  "", 50.54, 0.2, 67.04}, {"MDG", "Africa", "Madagascar", "2020-06-12", 
  1203., 41., 10., 0., 43.444, 1.481, 0.361, 0., "", "", "", "", "", "", "", 
  70.37, 2.7691019*^7, 43.951, 19.6, 2.929, 1.686, 1416.44, 77.6, 405.994, 
  3.94, "", "", 50.54, 0.2, 67.04}, {"MDG", "Africa", "Madagascar", 
  "2020-06-13", 1230., 27., 10., 0., 44.419, 0.975, 0.361, 0., "", "", "", 
  "", "", "", "", 70.37, 2.7691019*^7, 43.951, 19.6, 2.929, 1.686, 1416.44, 
  77.6, 405.994, 3.94, "", "", 50.54, 0.2, 67.04}, 
 {"MDG", "Africa", "Madagascar", "2020-06-14", 1252., 22., 10., 0., 45.213, 
  0.794, 0.361, 0., "", "", "", "", "", "", "", 70.37, 2.7691019*^7, 43.951, 
  19.6, 2.929, 1.686, 1416.44, 77.6, 405.994, 3.94, "", "", 50.54, 0.2, 
  67.04}, {"MDG", "Africa", "Madagascar", "2020-06-15", 1272., 20., 10., 0., 
  45.935, 0.722, 0.361, 0., "", "", "", "", "", "", "", 70.37, 2.7691019*^7, 
  43.951, 19.6, 2.929, 1.686, 1416.44, 77.6, 405.994, 3.94, "", "", 50.54, 
  0.2, 67.04}, {"MDG", "Africa", "Madagascar", "2020-06-16", 1290., 18., 10., 
  0., 46.586, 0.65, 0.361, 0., "", "", "", "", "", "", "", 70.37, 
  2.7691019*^7, 43.951, 19.6, 2.929, 1.686, 1416.44, 77.6, 405.994, 3.94, "", 
  "", 50.54, 0.2, 67.04}, {"MDG", "Africa", "Madagascar", "2020-06-17", 
  1317., 27., 12., 2., 47.561, 0.975, 0.433, 0.072, "", "", "", "", "", "", 
  "", 70.37, 2.7691019*^7, 43.951, 19.6, 2.929, 1.686, 1416.44, 77.6, 
  405.994, 3.94, "", "", 50.54, 0.2, 67.04}, {"MDG", "Africa", "Madagascar", 
  "2020-06-18", 1378., 61., 12., 0., 49.763, 2.203, 0.433, 0., "", "", "", 
  "", "", "", "", 70.37, 2.7691019*^7, 43.951, 19.6, 2.929, 1.686, 1416.44, 
  77.6, 405.994, 3.94, "", "", 50.54, 0.2, 67.04}, 
 {"MDG", "Africa", "Madagascar", "2020-06-19", 1403., 25., 13., 1., 50.666, 
  0.903, 0.469, 0.036, "", "", "", "", "", "", "", 70.37, 2.7691019*^7, 
  43.951, 19.6, 2.929, 1.686, 1416.44, 77.6, 405.994, 3.94, "", "", 50.54, 
  0.2, 67.04}, {"MDG", "Africa", "Madagascar", "2020-06-20", 1443., 40., 13., 
  0., 52.111, 1.445, 0.469, 0., "", "", "", "", "", "", "", 70.37, 
  2.7691019*^7, 43.951, 19.6, 2.929, 1.686, 1416.44, 77.6, 405.994, 3.94, "", 
  "", 50.54, 0.2, 67.04}, {"MDG", "Africa", "Madagascar", "2020-06-21", 
  1503., 60., 13., 0., 54.278, 2.167, 0.469, 0., "", "", "", "", "", "", "", 
  70.37, 2.7691019*^7, 43.951, 19.6, 2.929, 1.686, 1416.44, 77.6, 405.994, 
  3.94, "", "", 50.54, 0.2, 67.04}, {"MDG", "Africa", "Madagascar", 
  "2020-06-22", 1596., 93., 14., 1., 57.636, 3.358, 0.506, 0.036, "", "", "", 
  "", "", "", "", 70.37, 2.7691019*^7, 43.951, 19.6, 2.929, 1.686, 1416.44, 
  77.6, 405.994, 3.94, "", "", 50.54, 0.2, 67.04}, 
 {"MDG", "Africa", "Madagascar", "2020-06-23", 1640., 44., 15., 1., 59.225, 
  1.589, 0.542, 0.036, "", "", "", "", "", "", "", 70.37, 2.7691019*^7, 
  43.951, 19.6, 2.929, 1.686, 1416.44, 77.6, 405.994, 3.94, "", "", 50.54, 
  0.2, 67.04}, {"MDG", "Africa", "Madagascar", "2020-06-24", 1724., 84., 15., 
  0., 62.258, 3.033, 0.542, 0., "", "", "", "", "", "", "", 70.37, 
  2.7691019*^7, 43.951, 19.6, 2.929, 1.686, 1416.44, 77.6, 405.994, 3.94, "", 
  "", 50.54, 0.2, 67.04}, {"MDG", "Africa", "Madagascar", "2020-06-25", 
  1787., 63., 16., 1., 64.534, 2.275, 0.578, 0.036, "", "", "", "", "", "", 
  "", 70.37, 2.7691019*^7, 43.951, 19.6, 2.929, 1.686, 1416.44, 77.6, 
  405.994, 3.94, "", "", 50.54, 0.2, 67.04}, {"MDG", "Africa", "Madagascar", 
  "2020-06-26", 1829., 42., 16., 0., 66.05, 1.517, 0.578, 0., "", "", "", "", 
  "", "", "", 70.37, 2.7691019*^7, 43.951, 19.6, 2.929, 1.686, 1416.44, 77.6, 
  405.994, 3.94, "", "", 50.54, 0.2, 67.04}, {"MDG", "Africa", "Madagascar", 
  "2020-06-27", 1922., 93., 16., 0., 69.409, 3.358, 0.578, 0., "", "", "", 
  "", "", "", "", "", 2.7691019*^7, 43.951, 19.6, 2.929, 1.686, 1416.44, 
  77.6, 405.994, 3.94, "", "", 50.54, 0.2, 67.04}, 
 {"MDG", "Africa", "Madagascar", "2020-06-28", 2005., 83., 16., 0., 72.406, 
  2.997, 0.578, 0., "", "", "", "", "", "", "", "", 2.7691019*^7, 43.951, 
  19.6, 2.929, 1.686, 1416.44, 77.6, 405.994, 3.94, "", "", 50.54, 0.2, 
  67.04}, {"MDG", "Africa", "Madagascar", "2020-06-29", 2078., 73., 18., 2., 
  75.042, 2.636, 0.65, 0.072, "", "", "", "", "", "", "", "", 2.7691019*^7, 
  43.951, 19.6, 2.929, 1.686, 1416.44, 77.6, 405.994, 3.94, "", "", 50.54, 
  0.2, 67.04}, {"MDG", "Africa", "Madagascar", "2020-06-30", 2138., 60., 20., 
  2., 77.209, 2.167, 0.722, 0.072, "", "", "", "", "", "", "", "", 
  2.7691019*^7, 43.951, 19.6, 2.929, 1.686, 1416.44, 77.6, 405.994, 3.94, "", 
  "", 50.54, 0.2, 67.04}, {"MDG", "Africa", "Madagascar", "2020-07-01", 
  2214., 76., 20., 0., 79.954, 2.745, 0.722, 0., "", "", "", "", "", "", "", 
  "", 2.7691019*^7, 43.951, 19.6, 2.929, 1.686, 1416.44, 77.6, 405.994, 3.94, 
  "", "", 50.54, 0.2, 67.04}, {"MDG", "Africa", "Madagascar", "2020-07-02", 
  2303., 89., 22., 2., 83.168, 3.214, 0.794, 0.072, "", "", "", "", "", "", 
  "", "", 2.7691019*^7, 43.951, 19.6, 2.929, 1.686, 1416.44, 77.6, 405.994, 
  3.94, "", "", 50.54, 0.2, 67.04}, {"MDG", "Africa", "Madagascar", 
  "2020-07-03", 2403., 100., 24., 2., 86.779, 3.611, 0.867, 0.072, "", "", 
  "", "", "", "", "", "", 2.7691019*^7, 43.951, 19.6, 2.929, 1.686, 1416.44, 
  77.6, 405.994, 3.94, "", "", 50.54, 0.2, 67.04}, 
 {"MDG", "Africa", "Madagascar", "2020-07-04", 2512., 109., 26., 2., 90.715, 
  3.936, 0.939, 0.072, "", "", "", "", "", "", "", "", 2.7691019*^7, 43.951, 
  19.6, 2.929, 1.686, 1416.44, 77.6, 405.994, 3.94, "", "", 50.54, 0.2, 
  67.04}, {"MDG", "Africa", "Madagascar", "2020-07-05", 2728., 216., 29., 3., 
  98.516, 7.8, 1.047, 0.108, "", "", "", "", "", "", "", "", 2.7691019*^7, 
  43.951, 19.6, 2.929, 1.686, 1416.44, 77.6, 405.994, 3.94, "", "", 50.54, 
  0.2, 67.04}, {"MDG", "Africa", "Madagascar", "2020-07-06", 2728., 0., 29., 
  0., 98.516, 0., 1.047, 0., "", "", "", "", "", "", "", "", 2.7691019*^7, 
  43.951, 19.6, 2.929, 1.686, 1416.44, 77.6, 405.994, 3.94, "", "", 50.54, 
  0.2, 67.04}, {"MDG", "Africa", "Madagascar", "2020-07-07", 3250., 522., 
  33., 4., 117.367, 18.851, 1.192, 0.144, "", "", "", "", "", "", "", "", 
  2.7691019*^7, 43.951, 19.6, 2.929, 1.686, 1416.44, 77.6, 405.994, 3.94, "", 
  "", 50.54, 0.2, 67.04}, {"MDG", "Africa", "Madagascar", "2020-07-08", 
  3472., 222., 33., 0., 125.384, 8.017, 1.192, 0., "", "", "", "", "", "", 
  "", "", 2.7691019*^7, 43.951, 19.6, 2.929, 1.686, 1416.44, 77.6, 405.994, 
  3.94, "", "", 50.54, 0.2, 67.04}, {"MWI", "Africa", "Malawi", "2020-04-03", 
  3., 3., 0., 0., 0.157, 0.157, 0., 0., "", "", "", "", "", "", "", 50., 
  1.9129955*^7, 197.519, 18.1, 2.979, 1.783, 1095.042, 71.4, 227.349, 3.94, 
  4.4, 24.7, 8.704, 1.3, 64.26}, {"MWI", "Africa", "Malawi", "2020-04-04", 
  3., 0., 0., 0., 0.157, 0., 0., 0., "", "", "", "", "", "", "", 53.7, 
  1.9129955*^7, 197.519, 18.1, 2.979, 1.783, 1095.042, 71.4, 227.349, 3.94, 
  4.4, 24.7, 8.704, 1.3, 64.26}, {"MWI", "Africa", "Malawi", "2020-04-05", 
  4., 1., 0., 0., 0.209, 0.052, 0., 0., "", "", "", "", "", "", "", 53.7, 
  1.9129955*^7, 197.519, 18.1, 2.979, 1.783, 1095.042, 71.4, 227.349, 3.94, 
  4.4, 24.7, 8.704, 1.3, 64.26}, {"MWI", "Africa", "Malawi", "2020-04-06", 
  4., 0., 0., 0., 0.209, 0., 0., 0., "", "", "", "", "", "", "", 53.7, 
  1.9129955*^7, 197.519, 18.1, 2.979, 1.783, 1095.042, 71.4, 227.349, 3.94, 
  4.4, 24.7, 8.704, 1.3, 64.26}, {"MWI", "Africa", "Malawi", "2020-04-07", 
  5., 1., 0., 0., 0.261, 0.052, 0., 0., "", "", "", "", "", "", "", 53.7, 
  1.9129955*^7, 197.519, 18.1, 2.979, 1.783, 1095.042, 71.4, 227.349, 3.94, 
  4.4, 24.7, 8.704, 1.3, 64.26}, {"MWI", "Africa", "Malawi", "2020-04-08", 
  8., 3., 1., 1., 0.418, 0.157, 0.052, 0.052, "", "", "", "", "", "", "", 
  53.7, 1.9129955*^7, 197.519, 18.1, 2.979, 1.783, 1095.042, 71.4, 227.349, 
  3.94, 4.4, 24.7, 8.704, 1.3, 64.26}, {"MWI", "Africa", "Malawi", 
  "2020-04-09", 8., 0., 1., 0., 0.418, 0., 0.052, 0., "", "", "", "", "", "", 
  "", 53.7, 1.9129955*^7, 197.519, 18.1, 2.979, 1.783, 1095.042, 71.4, 
  227.349, 3.94, 4.4, 24.7, 8.704, 1.3, 64.26}, 
 {"MWI", "Africa", "Malawi", "2020-04-10", 8., 0., 1., 0., 0.418, 0., 0.052, 
  0., "", "", "", "", "", "", "", 53.7, 1.9129955*^7, 197.519, 18.1, 2.979, 
  1.783, 1095.042, 71.4, 227.349, 3.94, 4.4, 24.7, 8.704, 1.3, 64.26}, 
 {"MWI", "Africa", "Malawi", "2020-04-11", 9., 1., 1., 0., 0.47, 0.052, 
  0.052, 0., "", "", "", "", "", "", "", 53.7, 1.9129955*^7, 197.519, 18.1, 
  2.979, 1.783, 1095.042, 71.4, 227.349, 3.94, 4.4, 24.7, 8.704, 1.3, 64.26}, 
 {"MWI", "Africa", "Malawi", "2020-04-12", 12., 3., 2., 1., 0.627, 0.157, 
  0.105, 0.052, "", "", "", "", "", "", "", 53.7, 1.9129955*^7, 197.519, 
  18.1, 2.979, 1.783, 1095.042, 71.4, 227.349, 3.94, 4.4, 24.7, 8.704, 1.3, 
  64.26}, {"MWI", "Africa", "Malawi", "2020-04-13", 13., 1., 2., 0., 0.68, 
  0.052, 0.105, 0., "", "", "", "", "", "", "", 53.7, 1.9129955*^7, 197.519, 
  18.1, 2.979, 1.783, 1095.042, 71.4, 227.349, 3.94, 4.4, 24.7, 8.704, 1.3, 
  64.26}, {"MWI", "Africa", "Malawi", "2020-04-14", 16., 3., 2., 0., 0.836, 
  0.157, 0.105, 0., "", "", "", "", "", "", "", 53.7, 1.9129955*^7, 197.519, 
  18.1, 2.979, 1.783, 1095.042, 71.4, 227.349, 3.94, 4.4, 24.7, 8.704, 1.3, 
  64.26}, {"MWI", "Africa", "Malawi", "2020-04-15", 16., 0., 2., 0., 0.836, 
  0., 0.105, 0., "", "", "", "", "", "", "", 53.7, 1.9129955*^7, 197.519, 
  18.1, 2.979, 1.783, 1095.042, 71.4, 227.349, 3.94, 4.4, 24.7, 8.704, 1.3, 
  64.26}, {"MWI", "Africa", "Malawi", "2020-04-16", 16., 0., 2., 0., 0.836, 
  0., 0.105, 0., "", "", "", "", "", "", "", 53.7, 1.9129955*^7, 197.519, 
  18.1, 2.979, 1.783, 1095.042, 71.4, 227.349, 3.94, 4.4, 24.7, 8.704, 1.3, 
  64.26}, {"MWI", "Africa", "Malawi", "2020-04-17", 16., 0., 2., 0., 0.836, 
  0., 0.105, 0., "", "", "", "", "", "", "", 53.7, 1.9129955*^7, 197.519, 
  18.1, 2.979, 1.783, 1095.042, 71.4, 227.349, 3.94, 4.4, 24.7, 8.704, 1.3, 
  64.26}, {"MWI", "Africa", "Malawi", "2020-04-18", 17., 1., 2., 0., 0.889, 
  0.052, 0.105, 0., "", "", "", "", "", "", "", 57.41, 1.9129955*^7, 197.519, 
  18.1, 2.979, 1.783, 1095.042, 71.4, 227.349, 3.94, 4.4, 24.7, 8.704, 1.3, 
  64.26}, {"MWI", "Africa", "Malawi", "2020-04-19", 17., 0., 2., 0., 0.889, 
  0., 0.105, 0., "", "", "", "", "", "", "", 57.41, 1.9129955*^7, 197.519, 
  18.1, 2.979, 1.783, 1095.042, 71.4, 227.349, 3.94, 4.4, 24.7, 8.704, 1.3, 
  64.26}, {"MWI", "Africa", "Malawi", "2020-04-20", 17., 0., 2., 0., 0.889, 
  0., 0.105, 0., "", "", "", "", "", "", "", 57.41, 1.9129955*^7, 197.519, 
  18.1, 2.979, 1.783, 1095.042, 71.4, 227.349, 3.94, 4.4, 24.7, 8.704, 1.3, 
  64.26}, {"MWI", "Africa", "Malawi", "2020-04-21", 17., 0., 2., 0., 0.889, 
  0., 0.105, 0., "", "", "", "", "", "", "", 57.41, 1.9129955*^7, 197.519, 
  18.1, 2.979, 1.783, 1095.042, 71.4, 227.349, 3.94, 4.4, 24.7, 8.704, 1.3, 
  64.26}, {"MWI", "Africa", "Malawi", "2020-04-22", 18., 1., 2., 0., 0.941, 
  0.052, 0.105, 0., "", "", "", "", "", "", "", 57.41, 1.9129955*^7, 197.519, 
  18.1, 2.979, 1.783, 1095.042, 71.4, 227.349, 3.94, 4.4, 24.7, 8.704, 1.3, 
  64.26}, {"MWI", "Africa", "Malawi", "2020-04-23", 23., 5., 3., 1., 1.202, 
  0.261, 0.157, 0.052, "", "", "", "", "", "", "", 57.41, 1.9129955*^7, 
  197.519, 18.1, 2.979, 1.783, 1095.042, 71.4, 227.349, 3.94, 4.4, 24.7, 
  8.704, 1.3, 64.26}, {"MWI", "Africa", "Malawi", "2020-04-24", 33., 10., 3., 
  0., 1.725, 0.523, 0.157, 0., "", "", "", "", "", "", "", 57.41, 
  1.9129955*^7, 197.519, 18.1, 2.979, 1.783, 1095.042, 71.4, 227.349, 3.94, 
  4.4, 24.7, 8.704, 1.3, 64.26}, {"MWI", "Africa", "Malawi", "2020-04-25", 
  33., 0., 3., 0., 1.725, 0., 0.157, 0., "", "", "", "", "", "", "", 57.41, 
  1.9129955*^7, 197.519, 18.1, 2.979, 1.783, 1095.042, 71.4, 227.349, 3.94, 
  4.4, 24.7, 8.704, 1.3, 64.26}, {"MWI", "Africa", "Malawi", "2020-04-26", 
  33., 0., 3., 0., 1.725, 0., 0.157, 0., "", "", "", "", "", "", "", 57.41, 
  1.9129955*^7, 197.519, 18.1, 2.979, 1.783, 1095.042, 71.4, 227.349, 3.94, 
  4.4, 24.7, 8.704, 1.3, 64.26}, {"MWI", "Africa", "Malawi", "2020-04-27", 
  34., 1., 3., 0., 1.777, 0.052, 0.157, 0., "", "", "", "", "", "", "", 
  57.41, 1.9129955*^7, 197.519, 18.1, 2.979, 1.783, 1095.042, 71.4, 227.349, 
  3.94, 4.4, 24.7, 8.704, 1.3, 64.26}, {"MWI", "Africa", "Malawi", 
  "2020-04-28", 36., 2., 3., 0., 1.882, 0.105, 0.157, 0., "", "", "", "", "", 
  "", "", 57.41, 1.9129955*^7, 197.519, 18.1, 2.979, 1.783, 1095.042, 71.4, 
  227.349, 3.94, 4.4, 24.7, 8.704, 1.3, 64.26}, 
 {"MWI", "Africa", "Malawi", "2020-04-29", 36., 0., 3., 0., 1.882, 0., 0.157, 
  0., "", "", "", "", "", "", "", 57.41, 1.9129955*^7, 197.519, 18.1, 2.979, 
  1.783, 1095.042, 71.4, 227.349, 3.94, 4.4, 24.7, 8.704, 1.3, 64.26}, 
 {"MWI", "Africa", "Malawi", "2020-04-30", 36., 0., 3., 0., 1.882, 0., 0.157, 
  0., "", "", "", "", "", "", "", 57.41, 1.9129955*^7, 197.519, 18.1, 2.979, 
  1.783, 1095.042, 71.4, 227.349, 3.94, 4.4, 24.7, 8.704, 1.3, 64.26}, 
 {"MWI", "Africa", "Malawi", "2020-05-01", 37., 1., 3., 0., 1.934, 0.052, 
  0.157, 0., "", "", "", "", "", "", "", 57.41, 1.9129955*^7, 197.519, 18.1, 
  2.979, 1.783, 1095.042, 71.4, 227.349, 3.94, 4.4, 24.7, 8.704, 1.3, 64.26}, 
 {"MWI", "Africa", "Malawi", "2020-05-02", 37., 0., 3., 0., 1.934, 0., 0.157, 
  0., "", "", "", "", "", "", "", 57.41, 1.9129955*^7, 197.519, 18.1, 2.979, 
  1.783, 1095.042, 71.4, 227.349, 3.94, 4.4, 24.7, 8.704, 1.3, 64.26}, 
 {"MWI", "Africa", "Malawi", "2020-05-03", 38., 1., 3., 0., 1.986, 0.052, 
  0.157, 0., "", "", "", "", "", "", "", 57.41, 1.9129955*^7, 197.519, 18.1, 
  2.979, 1.783, 1095.042, 71.4, 227.349, 3.94, 4.4, 24.7, 8.704, 1.3, 64.26}, 
 {"MWI", "Africa", "Malawi", "2020-05-04", 39., 1., 3., 0., 2.039, 0.052, 
  0.157, 0., "", "", "", "", "", "", "", 57.41, 1.9129955*^7, 197.519, 18.1, 
  2.979, 1.783, 1095.042, 71.4, 227.349, 3.94, 4.4, 24.7, 8.704, 1.3, 64.26}, 
 {"MWI", "Africa", "Malawi", "2020-05-05", 41., 2., 3., 0., 2.143, 0.105, 
  0.157, 0., "", "", "", "", "", "", "", 57.41, 1.9129955*^7, 197.519, 18.1, 
  2.979, 1.783, 1095.042, 71.4, 227.349, 3.94, 4.4, 24.7, 8.704, 1.3, 64.26}, 
 {"MWI", "Africa", "Malawi", "2020-05-06", 41., 0., 3., 0., 2.143, 0., 0.157, 
  0., "", "", "", "", "", "", "", 57.41, 1.9129955*^7, 197.519, 18.1, 2.979, 
  1.783, 1095.042, 71.4, 227.349, 3.94, 4.4, 24.7, 8.704, 1.3, 64.26}, 
 {"MWI", "Africa", "Malawi", "2020-05-07", 43., 2., 3., 0., 2.248, 0.105, 
  0.157, 0., "", "", "", "", "", "", "", 57.41, 1.9129955*^7, 197.519, 18.1, 
  2.979, 1.783, 1095.042, 71.4, 227.349, 3.94, 4.4, 24.7, 8.704, 1.3, 64.26}, 
 {"MWI", "Africa", "Malawi", "2020-05-08", 43., 0., 3., 0., 2.248, 0., 0.157, 
  0., "", "", "", "", "", "", "", 57.41, 1.9129955*^7, 197.519, 18.1, 2.979, 
  1.783, 1095.042, 71.4, 227.349, 3.94, 4.4, 24.7, 8.704, 1.3, 64.26}, 
 {"MWI", "Africa", "Malawi", "2020-05-09", 43., 0., 3., 0., 2.248, 0., 0.157, 
  0., "", "", "", "", "", "", "", 57.41, 1.9129955*^7, 197.519, 18.1, 2.979, 
  1.783, 1095.042, 71.4, 227.349, 3.94, 4.4, 24.7, 8.704, 1.3, 64.26}, 
 {"MWI", "Africa", "Malawi", "2020-05-10", 56., 13., 3., 0., 2.927, 0.68, 
  0.157, 0., "", "", "", "", "", "", "", 57.41, 1.9129955*^7, 197.519, 18.1, 
  2.979, 1.783, 1095.042, 71.4, 227.349, 3.94, 4.4, 24.7, 8.704, 1.3, 64.26}, 
 {"MWI", "Africa", "Malawi", "2020-05-11", 56., 0., 3., 0., 2.927, 0., 0.157, 
  0., "", "", "", "", "", "", "", 57.41, 1.9129955*^7, 197.519, 18.1, 2.979, 
  1.783, 1095.042, 71.4, 227.349, 3.94, 4.4, 24.7, 8.704, 1.3, 64.26}, 
 {"MWI", "Africa", "Malawi", "2020-05-12", 57., 1., 3., 0., 2.98, 0.052, 
  0.157, 0., "", "", "", "", "", "", "", 57.41, 1.9129955*^7, 197.519, 18.1, 
  2.979, 1.783, 1095.042, 71.4, 227.349, 3.94, 4.4, 24.7, 8.704, 1.3, 64.26}, 
 {"MWI", "Africa", "Malawi", "2020-05-13", 58., 1., 3., 0., 3.032, 0.052, 
  0.157, 0., "", "", "", "", "", "", "", 57.41, 1.9129955*^7, 197.519, 18.1, 
  2.979, 1.783, 1095.042, 71.4, 227.349, 3.94, 4.4, 24.7, 8.704, 1.3, 64.26}, 
 {"MWI", "Africa", "Malawi", "2020-05-14", 63., 5., 3., 0., 3.293, 0.261, 
  0.157, 0., "", "", "", "", "", "", "", 57.41, 1.9129955*^7, 197.519, 18.1, 
  2.979, 1.783, 1095.042, 71.4, 227.349, 3.94, 4.4, 24.7, 8.704, 1.3, 64.26}, 
 {"MWI", "Africa", "Malawi", "2020-05-15", 63., 0., 3., 0., 3.293, 0., 0.157, 
  0., "", "", "", "", "", "", "", 57.41, 1.9129955*^7, 197.519, 18.1, 2.979, 
  1.783, 1095.042, 71.4, 227.349, 3.94, 4.4, 24.7, 8.704, 1.3, 64.26}, 
 {"MWI", "Africa", "Malawi", "2020-05-16", 63., 0., 3., 0., 3.293, 0., 0.157, 
  0., "", "", "", "", "", "", "", 57.41, 1.9129955*^7, 197.519, 18.1, 2.979, 
  1.783, 1095.042, 71.4, 227.349, 3.94, 4.4, 24.7, 8.704, 1.3, 64.26}, 
 {"MWI", "Africa", "Malawi", "2020-05-17", 65., 2., 3., 0., 3.398, 0.105, 
  0.157, 0., "", "", "", "", "", "", "", 57.41, 1.9129955*^7, 197.519, 18.1, 
  2.979, 1.783, 1095.042, 71.4, 227.349, 3.94, 4.4, 24.7, 8.704, 1.3, 64.26}, 
 {"MWI", "Africa", "Malawi", "2020-05-18", 70., 5., 3., 0., 3.659, 0.261, 
  0.157, 0., "", "", "", "", "", "", "", 57.41, 1.9129955*^7, 197.519, 18.1, 
  2.979, 1.783, 1095.042, 71.4, 227.349, 3.94, 4.4, 24.7, 8.704, 1.3, 64.26}, 
 {"MWI", "Africa", "Malawi", "2020-05-19", 70., 0., 3., 0., 3.659, 0., 0.157, 
  0., "", "", "", "", "", "", "", 57.41, 1.9129955*^7, 197.519, 18.1, 2.979, 
  1.783, 1095.042, 71.4, 227.349, 3.94, 4.4, 24.7, 8.704, 1.3, 64.26}, 
 {"MWI", "Africa", "Malawi", "2020-05-20", 71., 1., 3., 0., 3.711, 0.052, 
  0.157, 0., "", "", "", "", "", "", "", 57.41, 1.9129955*^7, 197.519, 18.1, 
  2.979, 1.783, 1095.042, 71.4, 227.349, 3.94, 4.4, 24.7, 8.704, 1.3, 64.26}, 
 {"MWI", "Africa", "Malawi", "2020-05-21", 72., 1., 3., 0., 3.764, 0.052, 
  0.157, 0., "", "", "", "", "", "", "", 57.41, 1.9129955*^7, 197.519, 18.1, 
  2.979, 1.783, 1095.042, 71.4, 227.349, 3.94, 4.4, 24.7, 8.704, 1.3, 64.26}, 
 {"MWI", "Africa", "Malawi", "2020-05-22", 72., 0., 3., 0., 3.764, 0., 0.157, 
  0., "", "", "", "", "", "", "", 57.41, 1.9129955*^7, 197.519, 18.1, 2.979, 
  1.783, 1095.042, 71.4, 227.349, 3.94, 4.4, 24.7, 8.704, 1.3, 64.26}, 
 {"MWI", "Africa", "Malawi", "2020-05-23", 82., 10., 3., 0., 4.286, 0.523, 
  0.157, 0., "", "", "", "", "", "", "", 57.41, 1.9129955*^7, 197.519, 18.1, 
  2.979, 1.783, 1095.042, 71.4, 227.349, 3.94, 4.4, 24.7, 8.704, 1.3, 64.26}, 
 {"MWI", "Africa", "Malawi", "2020-05-24", 83., 1., 4., 1., 4.339, 0.052, 
  0.209, 0.052, "", "", "", "", "", "", "", 57.41, 1.9129955*^7, 197.519, 
  18.1, 2.979, 1.783, 1095.042, 71.4, 227.349, 3.94, 4.4, 24.7, 8.704, 1.3, 
  64.26}, {"MWI", "Africa", "Malawi", "2020-05-25", 83., 0., 4., 0., 4.339, 
  0., 0.209, 0., "", "", "", "", "", "", "", 57.41, 1.9129955*^7, 197.519, 
  18.1, 2.979, 1.783, 1095.042, 71.4, 227.349, 3.94, 4.4, 24.7, 8.704, 1.3, 
  64.26}, {"MWI", "Africa", "Malawi", "2020-05-26", 101., 18., 4., 0., 5.28, 
  0.941, 0.209, 0., "", "", "", "", "", "", "", 57.41, 1.9129955*^7, 197.519, 
  18.1, 2.979, 1.783, 1095.042, 71.4, 227.349, 3.94, 4.4, 24.7, 8.704, 1.3, 
  64.26}, {"MWI", "Africa", "Malawi", "2020-05-27", 101., 0., 4., 0., 5.28, 
  0., 0.209, 0., "", "", "", "", "", "", "", 57.41, 1.9129955*^7, 197.519, 
  18.1, 2.979, 1.783, 1095.042, 71.4, 227.349, 3.94, 4.4, 24.7, 8.704, 1.3, 
  64.26}, {"MWI", "Africa", "Malawi", "2020-05-28", 101., 0., 4., 0., 5.28, 
  0., 0.209, 0., "", "", "", "", "", "", "", 57.41, 1.9129955*^7, 197.519, 
  18.1, 2.979, 1.783, 1095.042, 71.4, 227.349, 3.94, 4.4, 24.7, 8.704, 1.3, 
  64.26}, {"MWI", "Africa", "Malawi", "2020-05-29", 203., 102., 4., 0., 
  10.612, 5.332, 0.209, 0., "", "", "", "", "", "", "", 57.41, 1.9129955*^7, 
  197.519, 18.1, 2.979, 1.783, 1095.042, 71.4, 227.349, 3.94, 4.4, 24.7, 
  8.704, 1.3, 64.26}, {"MWI", "Africa", "Malawi", "2020-05-30", 273., 70., 
  4., 0., 14.271, 3.659, 0.209, 0., "", "", "", "", "", "", "", 57.41, 
  1.9129955*^7, 197.519, 18.1, 2.979, 1.783, 1095.042, 71.4, 227.349, 3.94, 
  4.4, 24.7, 8.704, 1.3, 64.26}, {"MWI", "Africa", "Malawi", "2020-05-31", 
  279., 6., 4., 0., 14.584, 0.314, 0.209, 0., "", "", "", "", "", "", "", 
  57.41, 1.9129955*^7, 197.519, 18.1, 2.979, 1.783, 1095.042, 71.4, 227.349, 
  3.94, 4.4, 24.7, 8.704, 1.3, 64.26}, {"MWI", "Africa", "Malawi", 
  "2020-06-01", 284., 5., 4., 0., 14.846, 0.261, 0.209, 0., "", "", "", "", 
  "", "", "", 57.41, 1.9129955*^7, 197.519, 18.1, 2.979, 1.783, 1095.042, 
  71.4, 227.349, 3.94, 4.4, 24.7, 8.704, 1.3, 64.26}, 
 {"MWI", "Africa", "Malawi", "2020-06-02", 336., 52., 4., 0., 17.564, 2.718, 
  0.209, 0., "", "", "", "", "", "", "", 57.41, 1.9129955*^7, 197.519, 18.1, 
  2.979, 1.783, 1095.042, 71.4, 227.349, 3.94, 4.4, 24.7, 8.704, 1.3, 64.26}, 
 {"MWI", "Africa", "Malawi", "2020-06-03", 358., 22., 4., 0., 18.714, 1.15, 
  0.209, 0., "", "", "", "", "", "", "", 57.41, 1.9129955*^7, 197.519, 18.1, 
  2.979, 1.783, 1095.042, 71.4, 227.349, 3.94, 4.4, 24.7, 8.704, 1.3, 64.26}, 
 {"MWI", "Africa", "Malawi", "2020-06-04", 369., 11., 4., 0., 19.289, 0.575, 
  0.209, 0., "", "", "", "", "", "", "", 57.41, 1.9129955*^7, 197.519, 18.1, 
  2.979, 1.783, 1095.042, 71.4, 227.349, 3.94, 4.4, 24.7, 8.704, 1.3, 64.26}, 
 {"MWI", "Africa", "Malawi", "2020-06-05", 393., 24., 4., 0., 20.544, 1.255, 
  0.209, 0., "", "", "", "", "", "", "", 57.41, 1.9129955*^7, 197.519, 18.1, 
  2.979, 1.783, 1095.042, 71.4, 227.349, 3.94, 4.4, 24.7, 8.704, 1.3, 64.26}, 
 {"MWI", "Africa", "Malawi", "2020-06-06", 409., 16., 4., 0., 21.38, 0.836, 
  0.209, 0., "", "", "", "", "", "", "", 57.41, 1.9129955*^7, 197.519, 18.1, 
  2.979, 1.783, 1095.042, 71.4, 227.349, 3.94, 4.4, 24.7, 8.704, 1.3, 64.26}, 
 {"MWI", "Africa", "Malawi", "2020-06-07", 409., 0., 4., 0., 21.38, 0., 
  0.209, 0., "", "", "", "", "", "", "", 57.41, 1.9129955*^7, 197.519, 18.1, 
  2.979, 1.783, 1095.042, 71.4, 227.349, 3.94, 4.4, 24.7, 8.704, 1.3, 64.26}, 
 {"MWI", "Africa", "Malawi", "2020-06-08", 438., 29., 4., 0., 22.896, 1.516, 
  0.209, 0., "", "", "", "", "", "", "", 57.41, 1.9129955*^7, 197.519, 18.1, 
  2.979, 1.783, 1095.042, 71.4, 227.349, 3.94, 4.4, 24.7, 8.704, 1.3, 64.26}, 
 {"MWI", "Africa", "Malawi", "2020-06-09", 443., 5., 4., 0., 23.157, 0.261, 
  0.209, 0., "", "", "", "", "", "", "", 57.41, 1.9129955*^7, 197.519, 18.1, 
  2.979, 1.783, 1095.042, 71.4, 227.349, 3.94, 4.4, 24.7, 8.704, 1.3, 64.26}, 
 {"MWI", "Africa", "Malawi", "2020-06-10", 455., 12., 4., 0., 23.785, 0.627, 
  0.209, 0., "", "", "", "", "", "", "", 57.41, 1.9129955*^7, 197.519, 18.1, 
  2.979, 1.783, 1095.042, 71.4, 227.349, 3.94, 4.4, 24.7, 8.704, 1.3, 64.26}, 
 {"MWI", "Africa", "Malawi", "2020-06-11", 455., 0., 4., 0., 23.785, 0., 
  0.209, 0., "", "", "", "", "", "", "", 57.41, 1.9129955*^7, 197.519, 18.1, 
  2.979, 1.783, 1095.042, 71.4, 227.349, 3.94, 4.4, 24.7, 8.704, 1.3, 64.26}, 
 {"MWI", "Africa", "Malawi", "2020-06-12", 481., 26., 4., 0., 25.144, 1.359, 
  0.209, 0., "", "", "", "", "", "", "", 57.41, 1.9129955*^7, 197.519, 18.1, 
  2.979, 1.783, 1095.042, 71.4, 227.349, 3.94, 4.4, 24.7, 8.704, 1.3, 64.26}, 
 {"MWI", "Africa", "Malawi", "2020-06-13", 481., 0., 4., 0., 25.144, 0., 
  0.209, 0., "", "", "", "", "", "", "", 57.41, 1.9129955*^7, 197.519, 18.1, 
  2.979, 1.783, 1095.042, 71.4, 227.349, 3.94, 4.4, 24.7, 8.704, 1.3, 64.26}, 
 {"MWI", "Africa", "Malawi", "2020-06-14", 529., 48., 5., 1., 27.653, 2.509, 
  0.261, 0.052, "", "", "", "", "", "", "", 57.41, 1.9129955*^7, 197.519, 
  18.1, 2.979, 1.783, 1095.042, 71.4, 227.349, 3.94, 4.4, 24.7, 8.704, 1.3, 
  64.26}, {"MWI", "Africa", "Malawi", "2020-06-15", 547., 18., 6., 1., 
  28.594, 0.941, 0.314, 0.052, "", "", "", "", "", "", "", 57.41, 
  1.9129955*^7, 197.519, 18.1, 2.979, 1.783, 1095.042, 71.4, 227.349, 3.94, 
  4.4, 24.7, 8.704, 1.3, 64.26}, {"MWI", "Africa", "Malawi", "2020-06-16", 
  556., 9., 6., 0., 29.064, 0.47, 0.314, 0., "", "", "", "", "", "", "", 
  57.41, 1.9129955*^7, 197.519, 18.1, 2.979, 1.783, 1095.042, 71.4, 227.349, 
  3.94, 4.4, 24.7, 8.704, 1.3, 64.26}, {"MWI", "Africa", "Malawi", 
  "2020-06-17", 564., 8., 6., 0., 29.483, 0.418, 0.314, 0., "", "", "", "", 
  "", "", "", 57.41, 1.9129955*^7, 197.519, 18.1, 2.979, 1.783, 1095.042, 
  71.4, 227.349, 3.94, 4.4, 24.7, 8.704, 1.3, 64.26}, 
 {"MWI", "Africa", "Malawi", "2020-06-18", 572., 8., 6., 0., 29.901, 0.418, 
  0.314, 0., "", "", "", "", "", "", "", 57.41, 1.9129955*^7, 197.519, 18.1, 
  2.979, 1.783, 1095.042, 71.4, 227.349, 3.94, 4.4, 24.7, 8.704, 1.3, 64.26}, 
 {"MWI", "Africa", "Malawi", "2020-06-19", 592., 20., 8., 2., 30.946, 1.045, 
  0.418, 0.105, "", "", "", "", "", "", "", 57.41, 1.9129955*^7, 197.519, 
  18.1, 2.979, 1.783, 1095.042, 71.4, 227.349, 3.94, 4.4, 24.7, 8.704, 1.3, 
  64.26}, {"MWI", "Africa", "Malawi", "2020-06-20", 620., 28., 8., 0., 32.41, 
  1.464, 0.418, 0., "", "", "", "", "", "", "", 57.41, 1.9129955*^7, 197.519, 
  18.1, 2.979, 1.783, 1095.042, 71.4, 227.349, 3.94, 4.4, 24.7, 8.704, 1.3, 
  64.26}, {"MWI", "Africa", "Malawi", "2020-06-21", 620., 0., 8., 0., 32.41, 
  0., 0.418, 0., "", "", "", "", "", "", "", 57.41, 1.9129955*^7, 197.519, 
  18.1, 2.979, 1.783, 1095.042, 71.4, 227.349, 3.94, 4.4, 24.7, 8.704, 1.3, 
  64.26}, {"MWI", "Africa", "Malawi", "2020-06-22", 730., 110., 11., 3., 
  38.16, 5.75, 0.575, 0.157, "", "", "", "", "", "", "", 57.41, 1.9129955*^7, 
  197.519, 18.1, 2.979, 1.783, 1095.042, 71.4, 227.349, 3.94, 4.4, 24.7, 
  8.704, 1.3, 64.26}, {"MWI", "Africa", "Malawi", "2020-06-23", 803., 73., 
  11., 0., 41.976, 3.816, 0.575, 0., "", "", "", "", "", "", "", 57.41, 
  1.9129955*^7, 197.519, 18.1, 2.979, 1.783, 1095.042, 71.4, 227.349, 3.94, 
  4.4, 24.7, 8.704, 1.3, 64.26}, {"MWI", "Africa", "Malawi", "2020-06-24", 
  848., 45., 11., 0., 44.328, 2.352, 0.575, 0., "", "", "", "", "", "", "", 
  57.41, 1.9129955*^7, 197.519, 18.1, 2.979, 1.783, 1095.042, 71.4, 227.349, 
  3.94, 4.4, 24.7, 8.704, 1.3, 64.26}, {"MWI", "Africa", "Malawi", 
  "2020-06-25", 941., 93., 11., 0., 49.19, 4.861, 0.575, 0., "", "", "", "", 
  "", "", "", 57.41, 1.9129955*^7, 197.519, 18.1, 2.979, 1.783, 1095.042, 
  71.4, 227.349, 3.94, 4.4, 24.7, 8.704, 1.3, 64.26}, 
 {"MWI", "Africa", "Malawi", "2020-06-26", 960., 19., 12., 1., 50.183, 0.993, 
  0.627, 0.052, "", "", "", "", "", "", "", 57.41, 1.9129955*^7, 197.519, 
  18.1, 2.979, 1.783, 1095.042, 71.4, 227.349, 3.94, 4.4, 24.7, 8.704, 1.3, 
  64.26}, {"MWI", "Africa", "Malawi", "2020-06-27", 1005., 45., 13., 1., 
  52.535, 2.352, 0.68, 0.052, "", "", "", "", "", "", "", 57.41, 
  1.9129955*^7, 197.519, 18.1, 2.979, 1.783, 1095.042, 71.4, 227.349, 3.94, 
  4.4, 24.7, 8.704, 1.3, 64.26}, {"MWI", "Africa", "Malawi", "2020-06-28", 
  1038., 33., 13., 0., 54.26, 1.725, 0.68, 0., "", "", "", "", "", "", "", 
  57.41, 1.9129955*^7, 197.519, 18.1, 2.979, 1.783, 1095.042, 71.4, 227.349, 
  3.94, 4.4, 24.7, 8.704, 1.3, 64.26}, {"MWI", "Africa", "Malawi", 
  "2020-06-29", 1146., 108., 13., 0., 59.906, 5.646, 0.68, 0., "", "", "", 
  "", "", "", "", 57.41, 1.9129955*^7, 197.519, 18.1, 2.979, 1.783, 1095.042, 
  71.4, 227.349, 3.94, 4.4, 24.7, 8.704, 1.3, 64.26}, 
 {"MWI", "Africa", "Malawi", "2020-06-30", 1224., 78., 14., 1., 63.983, 
  4.077, 0.732, 0.052, "", "", "", "", "", "", "", "", 1.9129955*^7, 197.519, 
  18.1, 2.979, 1.783, 1095.042, 71.4, 227.349, 3.94, 4.4, 24.7, 8.704, 1.3, 
  64.26}, {"MWI", "Africa", "Malawi", "2020-07-01", 1265., 41., 16., 2., 
  66.127, 2.143, 0.836, 0.105, "", "", "", "", "", "", "", "", 1.9129955*^7, 
  197.519, 18.1, 2.979, 1.783, 1095.042, 71.4, 227.349, 3.94, 4.4, 24.7, 
  8.704, 1.3, 64.26}, {"MWI", "Africa", "Malawi", "2020-07-02", 1342., 77., 
  16., 0., 70.152, 4.025, 0.836, 0., "", "", "", "", "", "", "", "", 
  1.9129955*^7, 197.519, 18.1, 2.979, 1.783, 1095.042, 71.4, 227.349, 3.94, 
  4.4, 24.7, 8.704, 1.3, 64.26}, {"MWI", "Africa", "Malawi", "2020-07-03", 
  1402., 60., 16., 0., 73.288, 3.136, 0.836, 0., "", "", "", "", "", "", "", 
  "", 1.9129955*^7, 197.519, 18.1, 2.979, 1.783, 1095.042, 71.4, 227.349, 
  3.94, 4.4, 24.7, 8.704, 1.3, 64.26}, {"MWI", "Africa", "Malawi", 
  "2020-07-04", 1498., 96., 16., 0., 78.307, 5.018, 0.836, 0., "", "", "", 
  "", "", "", "", "", 1.9129955*^7, 197.519, 18.1, 2.979, 1.783, 1095.042, 
  71.4, 227.349, 3.94, 4.4, 24.7, 8.704, 1.3, 64.26}, 
 {"MWI", "Africa", "Malawi", "2020-07-05", 1613., 115., 17., 1., 84.318, 
  6.012, 0.889, 0.052, "", "", "", "", "", "", "", "", 1.9129955*^7, 197.519, 
  18.1, 2.979, 1.783, 1095.042, 71.4, 227.349, 3.94, 4.4, 24.7, 8.704, 1.3, 
  64.26}, {"MWI", "Africa", "Malawi", "2020-07-06", 1742., 129., 19., 2., 
  91.061, 6.743, 0.993, 0.105, "", "", "", "", "", "", "", "", 1.9129955*^7, 
  197.519, 18.1, 2.979, 1.783, 1095.042, 71.4, 227.349, 3.94, 4.4, 24.7, 
  8.704, 1.3, 64.26}, {"MWI", "Africa", "Malawi", "2020-07-07", 1818., 76., 
  19., 0., 95.034, 3.973, 0.993, 0., "", "", "", "", "", "", "", "", 
  1.9129955*^7, 197.519, 18.1, 2.979, 1.783, 1095.042, 71.4, 227.349, 3.94, 
  4.4, 24.7, 8.704, 1.3, 64.26}, {"MWI", "Africa", "Malawi", "2020-07-08", 
  1877., 59., 24., 5., 98.118, 3.084, 1.255, 0.261, "", "", "", "", "", "", 
  "", "", 1.9129955*^7, 197.519, 18.1, 2.979, 1.783, 1095.042, 71.4, 227.349, 
  3.94, 4.4, 24.7, 8.704, 1.3, 64.26}, {"MYS", "Asia", "Malaysia", 
  "2019-12-31", 0., 0., 0., 0., 0., 0., 0., 0., "", "", "", "", "", "", "", 
  "", 3.2365998*^7, 96.254, 29.9, 6.293, 3.407, 26808.164, 0.1, 260.942, 
  16.74, 1., 42.4, "", 1.9, 76.16}, {"MYS", "Asia", "Malaysia", "2020-01-01", 
  0., 0., 0., 0., 0., 0., 0., 0., "", "", "", "", "", "", "", 0., 
  3.2365998*^7, 96.254, 29.9, 6.293, 3.407, 26808.164, 0.1, 260.942, 16.74, 
  1., 42.4, "", 1.9, 76.16}, {"MYS", "Asia", "Malaysia", "2020-01-02", 0., 
  0., 0., 0., 0., 0., 0., 0., "", "", "", "", "", "", "", 0., 3.2365998*^7, 
  96.254, 29.9, 6.293, 3.407, 26808.164, 0.1, 260.942, 16.74, 1., 42.4, "", 
  1.9, 76.16}, {"MYS", "Asia", "Malaysia", "2020-01-03", 0., 0., 0., 0., 0., 
  0., 0., 0., "", "", "", "", "", "", "", 0., 3.2365998*^7, 96.254, 29.9, 
  6.293, 3.407, 26808.164, 0.1, 260.942, 16.74, 1., 42.4, "", 1.9, 76.16}, 
 {"MYS", "Asia", "Malaysia", "2020-01-04", 0., 0., 0., 0., 0., 0., 0., 0., 
  "", "", "", "", "", "", "", 0., 3.2365998*^7, 96.254, 29.9, 6.293, 3.407, 
  26808.164, 0.1, 260.942, 16.74, 1., 42.4, "", 1.9, 76.16}, 
 {"MYS", "Asia", "Malaysia", "2020-01-05", 0., 0., 0., 0., 0., 0., 0., 0., 
  "", "", "", "", "", "", "", 0., 3.2365998*^7, 96.254, 29.9, 6.293, 3.407, 
  26808.164, 0.1, 260.942, 16.74, 1., 42.4, "", 1.9, 76.16}, 
 {"MYS", "Asia", "Malaysia", "2020-01-06", 0., 0., 0., 0., 0., 0., 0., 0., 
  "", "", "", "", "", "", "", 0., 3.2365998*^7, 96.254, 29.9, 6.293, 3.407, 
  26808.164, 0.1, 260.942, 16.74, 1., 42.4, "", 1.9, 76.16}, 
 {"MYS", "Asia", "Malaysia", "2020-01-07", 0., 0., 0., 0., 0., 0., 0., 0., 
  "", "", "", "", "", "", "", 0., 3.2365998*^7, 96.254, 29.9, 6.293, 3.407, 
  26808.164, 0.1, 260.942, 16.74, 1., 42.4, "", 1.9, 76.16}, 
 {"MYS", "Asia", "Malaysia", "2020-01-08", 0., 0., 0., 0., 0., 0., 0., 0., 
  "", "", "", "", "", "", "", 0., 3.2365998*^7, 96.254, 29.9, 6.293, 3.407, 
  26808.164, 0.1, 260.942, 16.74, 1., 42.4, "", 1.9, 76.16}, 
 {"MYS", "Asia", "Malaysia", "2020-01-09", 0., 0., 0., 0., 0., 0., 0., 0., 
  "", "", "", "", "", "", "", 0., 3.2365998*^7, 96.254, 29.9, 6.293, 3.407, 
  26808.164, 0.1, 260.942, 16.74, 1., 42.4, "", 1.9, 76.16}, 
 {"MYS", "Asia", "Malaysia", "2020-01-10", 0., 0., 0., 0., 0., 0., 0., 0., 
  "", "", "", "", "", "", "", 0., 3.2365998*^7, 96.254, 29.9, 6.293, 3.407, 
  26808.164, 0.1, 260.942, 16.74, 1., 42.4, "", 1.9, 76.16}, 
 {"MYS", "Asia", "Malaysia", "2020-01-11", 0., 0., 0., 0., 0., 0., 0., 0., 
  "", "", "", "", "", "", "", 0., 3.2365998*^7, 96.254, 29.9, 6.293, 3.407, 
  26808.164, 0.1, 260.942, 16.74, 1., 42.4, "", 1.9, 76.16}, 
 {"MYS", "Asia", "Malaysia", "2020-01-12", 0., 0., 0., 0., 0., 0., 0., 0., 
  "", "", "", "", "", "", "", 0., 3.2365998*^7, 96.254, 29.9, 6.293, 3.407, 
  26808.164, 0.1, 260.942, 16.74, 1., 42.4, "", 1.9, 76.16}, 
 {"MYS", "Asia", "Malaysia", "2020-01-13", 0., 0., 0., 0., 0., 0., 0., 0., 
  "", "", "", "", "", "", "", 0., 3.2365998*^7, 96.254, 29.9, 6.293, 3.407, 
  26808.164, 0.1, 260.942, 16.74, 1., 42.4, "", 1.9, 76.16}, 
 {"MYS", "Asia", "Malaysia", "2020-01-14", 0., 0., 0., 0., 0., 0., 0., 0., 
  "", "", "", "", "", "", "", 0., 3.2365998*^7, 96.254, 29.9, 6.293, 3.407, 
  26808.164, 0.1, 260.942, 16.74, 1., 42.4, "", 1.9, 76.16}, 
 {"MYS", "Asia", "Malaysia", "2020-01-15", 0., 0., 0., 0., 0., 0., 0., 0., 
  "", "", "", "", "", "", "", 0., 3.2365998*^7, 96.254, 29.9, 6.293, 3.407, 
  26808.164, 0.1, 260.942, 16.74, 1., 42.4, "", 1.9, 76.16}, 
 {"MYS", "Asia", "Malaysia", "2020-01-16", 0., 0., 0., 0., 0., 0., 0., 0., 
  "", "", "", "", "", "", "", 11.11, 3.2365998*^7, 96.254, 29.9, 6.293, 
  3.407, 26808.164, 0.1, 260.942, 16.74, 1., 42.4, "", 1.9, 76.16}, 
 {"MYS", "Asia", "Malaysia", "2020-01-17", 0., 0., 0., 0., 0., 0., 0., 0., 
  "", "", "", "", "", "", "", 11.11, 3.2365998*^7, 96.254, 29.9, 6.293, 
  3.407, 26808.164, 0.1, 260.942, 16.74, 1., 42.4, "", 1.9, 76.16}, 
 {"MYS", "Asia", "Malaysia", "2020-01-18", 0., 0., 0., 0., 0., 0., 0., 0., 
  "", "", "", "", "", "", "", 11.11, 3.2365998*^7, 96.254, 29.9, 6.293, 
  3.407, 26808.164, 0.1, 260.942, 16.74, 1., 42.4, "", 1.9, 76.16}, 
 {"MYS", "Asia", "Malaysia", "2020-01-19", 0., 0., 0., 0., 0., 0., 0., 0., 
  "", "", "", "", "", "", "", 11.11, 3.2365998*^7, 96.254, 29.9, 6.293, 
  3.407, 26808.164, 0.1, 260.942, 16.74, 1., 42.4, "", 1.9, 76.16}, 
 {"MYS", "Asia", "Malaysia", "2020-01-20", 0., 0., 0., 0., 0., 0., 0., 0., 
  "", "", "", "", "", "", "", 11.11, 3.2365998*^7, 96.254, 29.9, 6.293, 
  3.407, 26808.164, 0.1, 260.942, 16.74, 1., 42.4, "", 1.9, 76.16}, 
 {"MYS", "Asia", "Malaysia", "2020-01-21", 0., 0., 0., 0., 0., 0., 0., 0., 
  "", "", "", "", "", "", "", 11.11, 3.2365998*^7, 96.254, 29.9, 6.293, 
  3.407, 26808.164, 0.1, 260.942, 16.74, 1., 42.4, "", 1.9, 76.16}, 
 {"MYS", "Asia", "Malaysia", "2020-01-22", 0., 0., 0., 0., 0., 0., 0., 0., 
  "", "", "", "", "", "", "", 11.11, 3.2365998*^7, 96.254, 29.9, 6.293, 
  3.407, 26808.164, 0.1, 260.942, 16.74, 1., 42.4, "", 1.9, 76.16}, 
 {"MYS", "Asia", "Malaysia", "2020-01-23", 0., 0., 0., 0., 0., 0., 0., 0., 
  "", "", "", "", "", "", "", 11.11, 3.2365998*^7, 96.254, 29.9, 6.293, 
  3.407, 26808.164, 0.1, 260.942, 16.74, 1., 42.4, "", 1.9, 76.16}, 
 {"MYS", "Asia", "Malaysia", "2020-01-24", 0., 0., 0., 0., 0., 0., 0., 0., 
  "", "", "", "", "", "", "", 11.11, 3.2365998*^7, 96.254, 29.9, 6.293, 
  3.407, 26808.164, 0.1, 260.942, 16.74, 1., 42.4, "", 1.9, 76.16}, 
 {"MYS", "Asia", "Malaysia", "2020-01-25", 3., 3., 0., 0., 0.093, 0.093, 0., 
  0., "", "", "", "", "", "", "", 11.11, 3.2365998*^7, 96.254, 29.9, 6.293, 
  3.407, 26808.164, 0.1, 260.942, 16.74, 1., 42.4, "", 1.9, 76.16}, 
 {"MYS", "Asia", "Malaysia", "2020-01-26", 4., 1., 0., 0., 0.124, 0.031, 0., 
  0., "", "", "", "", "", "", "", 11.11, 3.2365998*^7, 96.254, 29.9, 6.293, 
  3.407, 26808.164, 0.1, 260.942, 16.74, 1., 42.4, "", 1.9, 76.16}, 
 {"MYS", "Asia", "Malaysia", "2020-01-27", 4., 0., 0., 0., 0.124, 0., 0., 0., 
  "", "", "", "", "", "", "", 11.11, 3.2365998*^7, 96.254, 29.9, 6.293, 
  3.407, 26808.164, 0.1, 260.942, 16.74, 1., 42.4, "", 1.9, 76.16}, 
 {"MYS", "Asia", "Malaysia", "2020-01-28", 4., 0., 0., 0., 0.124, 0., 0., 0., 
  "", "", "", "", "", "", "", 11.11, 3.2365998*^7, 96.254, 29.9, 6.293, 
  3.407, 26808.164, 0.1, 260.942, 16.74, 1., 42.4, "", 1.9, 76.16}, 
 {"MYS", "Asia", "Malaysia", "2020-01-29", 7., 3., 0., 0., 0.216, 0.093, 0., 
  0., "", "", "", "", "", "", "", 11.11, 3.2365998*^7, 96.254, 29.9, 6.293, 
  3.407, 26808.164, 0.1, 260.942, 16.74, 1., 42.4, "", 1.9, 76.16}, 
 {"MYS", "Asia", "Malaysia", "2020-01-30", 7., 0., 0., 0., 0.216, 0., 0., 0., 
  "", "", "", "", "", "", "", 19.44, 3.2365998*^7, 96.254, 29.9, 6.293, 
  3.407, 26808.164, 0.1, 260.942, 16.74, 1., 42.4, "", 1.9, 76.16}, 
 {"MYS", "Asia", "Malaysia", "2020-01-31", 8., 1., 0., 0., 0.247, 0.031, 0., 
  0., "", "", "", "", "", "", "", 19.44, 3.2365998*^7, 96.254, 29.9, 6.293, 
  3.407, 26808.164, 0.1, 260.942, 16.74, 1., 42.4, "", 1.9, 76.16}, 
 {"MYS", "Asia", "Malaysia", "2020-02-01", 8., 0., 0., 0., 0.247, 0., 0., 0., 
  "", "", "", "", "", "", "", 19.44, 3.2365998*^7, 96.254, 29.9, 6.293, 
  3.407, 26808.164, 0.1, 260.942, 16.74, 1., 42.4, "", 1.9, 76.16}, 
 {"MYS", "Asia", "Malaysia", "2020-02-02", 8., 0., 0., 0., 0.247, 0., 0., 0., 
  "", "", "", "", "", "", "", 19.44, 3.2365998*^7, 96.254, 29.9, 6.293, 
  3.407, 26808.164, 0.1, 260.942, 16.74, 1., 42.4, "", 1.9, 76.16}, 
 {"MYS", "Asia", "Malaysia", "2020-02-03", 8., 0., 0., 0., 0.247, 0., 0., 0., 
  "", "", "", "", "", "", "", 19.44, 3.2365998*^7, 96.254, 29.9, 6.293, 
  3.407, 26808.164, 0.1, 260.942, 16.74, 1., 42.4, "", 1.9, 76.16}, 
 {"MYS", "Asia", "Malaysia", "2020-02-04", 8., 0., 0., 0., 0.247, 0., 0., 0., 
  "", "", "", "", "", "", "", 19.44, 3.2365998*^7, 96.254, 29.9, 6.293, 
  3.407, 26808.164, 0.1, 260.942, 16.74, 1., 42.4, "", 1.9, 76.16}, 
 {"MYS", "Asia", "Malaysia", "2020-02-05", 10., 2., 0., 0., 0.309, 0.062, 0., 
  0., "", "", "", "", "", "", "", 19.44, 3.2365998*^7, 96.254, 29.9, 6.293, 
  3.407, 26808.164, 0.1, 260.942, 16.74, 1., 42.4, "", 1.9, 76.16}, 
 {"MYS", "Asia", "Malaysia", "2020-02-06", 12., 2., 0., 0., 0.371, 0.062, 0., 
  0., "", "", "", "", "", "", "", 19.44, 3.2365998*^7, 96.254, 29.9, 6.293, 
  3.407, 26808.164, 0.1, 260.942, 16.74, 1., 42.4, "", 1.9, 76.16}, 
 {"MYS", "Asia", "Malaysia", "2020-02-07", 14., 2., 0., 0., 0.433, 0.062, 0., 
  0., "", "", "", "", "", "", "", 19.44, 3.2365998*^7, 96.254, 29.9, 6.293, 
  3.407, 26808.164, 0.1, 260.942, 16.74, 1., 42.4, "", 1.9, 76.16}, 
 {"MYS", "Asia", "Malaysia", "2020-02-08", 15., 1., 0., 0., 0.463, 0.031, 0., 
  0., "", "", "", "", "", "", "", 19.44, 3.2365998*^7, 96.254, 29.9, 6.293, 
  3.407, 26808.164, 0.1, 260.942, 16.74, 1., 42.4, "", 1.9, 76.16}, 
 {"MYS", "Asia", "Malaysia", "2020-02-09", 16., 1., 0., 0., 0.494, 0.031, 0., 
  0., "", "", "", "", "", "", "", 19.44, 3.2365998*^7, 96.254, 29.9, 6.293, 
  3.407, 26808.164, 0.1, 260.942, 16.74, 1., 42.4, "", 1.9, 76.16}, 
 {"MYS", "Asia", "Malaysia", "2020-02-10", 18., 2., 0., 0., 0.556, 0.062, 0., 
  0., "", "", "", "", "", "", "", 19.44, 3.2365998*^7, 96.254, 29.9, 6.293, 
  3.407, 26808.164, 0.1, 260.942, 16.74, 1., 42.4, "", 1.9, 76.16}, 
 {"MYS", "Asia", "Malaysia", "2020-02-11", 18., 0., 0., 0., 0.556, 0., 0., 
  0., "", "", "", "", "", "", "", 19.44, 3.2365998*^7, 96.254, 29.9, 6.293, 
  3.407, 26808.164, 0.1, 260.942, 16.74, 1., 42.4, "", 1.9, 76.16}, 
 {"MYS", "Asia", "Malaysia", "2020-02-12", 18., 0., 0., 0., 0.556, 0., 0., 
  0., "", "", "", "", "", "", "", 19.44, 3.2365998*^7, 96.254, 29.9, 6.293, 
  3.407, 26808.164, 0.1, 260.942, 16.74, 1., 42.4, "", 1.9, 76.16}, 
 {"MYS", "Asia", "Malaysia", "2020-02-13", 18., 0., 0., 0., 0.556, 0., 0., 
  0., "", "", "", "", "", "", "", 19.44, 3.2365998*^7, 96.254, 29.9, 6.293, 
  3.407, 26808.164, 0.1, 260.942, 16.74, 1., 42.4, "", 1.9, 76.16}, 
 {"MYS", "Asia", "Malaysia", "2020-02-14", 19., 1., 0., 0., 0.587, 0.031, 0., 
  0., 653., "", 0.02, "", "", "", "people tested", 19.44, 3.2365998*^7, 
  96.254, 29.9, 6.293, 3.407, 26808.164, 0.1, 260.942, 16.74, 1., 42.4, "", 
  1.9, 76.16}, {"MYS", "Asia", "Malaysia", "2020-02-15", 21., 2., 0., 0., 
  0.649, 0.062, 0., 0., "", "", "", "", "", "", "people tested", 19.44, 
  3.2365998*^7, 96.254, 29.9, 6.293, 3.407, 26808.164, 0.1, 260.942, 16.74, 
  1., 42.4, "", 1.9, 76.16}, {"MYS", "Asia", "Malaysia", "2020-02-16", 22., 
  1., 0., 0., 0.68, 0.031, 0., 0., 656., "", 0.02, "", "", "", 
  "people tested", 19.44, 3.2365998*^7, 96.254, 29.9, 6.293, 3.407, 
  26808.164, 0.1, 260.942, 16.74, 1., 42.4, "", 1.9, 76.16}, 
 {"MYS", "Asia", "Malaysia", "2020-02-17", 22., 0., 0., 0., 0.68, 0., 0., 0., 
  757., 101., 0.023, 0.003, "", "", "people tested", 19.44, 3.2365998*^7, 
  96.254, 29.9, 6.293, 3.407, 26808.164, 0.1, 260.942, 16.74, 1., 42.4, "", 
  1.9, 76.16}, {"MYS", "Asia", "Malaysia", "2020-02-18", 22., 0., 0., 0., 
  0.68, 0., 0., 0., 797., 40., 0.025, 0.001, "", "", "people tested", 19.44, 
  3.2365998*^7, 96.254, 29.9, 6.293, 3.407, 26808.164, 0.1, 260.942, 16.74, 
  1., 42.4, "", 1.9, 76.16}, {"MYS", "Asia", "Malaysia", "2020-02-19", 22., 
  0., 0., 0., 0.68, 0., 0., 0., "", "", "", "", "", "", "people tested", 
  19.44, 3.2365998*^7, 96.254, 29.9, 6.293, 3.407, 26808.164, 0.1, 260.942, 
  16.74, 1., 42.4, "", 1.9, 76.16}, {"MYS", "Asia", "Malaysia", "2020-02-20", 
  22., 0., 0., 0., 0.68, 0., 0., 0., 880., "", 0.027, "", "", "", 
  "people tested", 19.44, 3.2365998*^7, 96.254, 29.9, 6.293, 3.407, 
  26808.164, 0.1, 260.942, 16.74, 1., 42.4, "", 1.9, 76.16}, 
 {"MYS", "Asia", "Malaysia", "2020-02-21", 22., 0., 0., 0., 0.68, 0., 0., 0., 
  968., 88., 0.03, 0.003, 45., 0.001, "people tested", 19.44, 3.2365998*^7, 
  96.254, 29.9, 6.293, 3.407, 26808.164, 0.1, 260.942, 16.74, 1., 42.4, "", 
  1.9, 76.16}, {"MYS", "Asia", "Malaysia", "2020-02-22", 22., 0., 0., 0., 
  0.68, 0., 0., 0., "", "", "", "", 49., 0.002, "people tested", 19.44, 
  3.2365998*^7, 96.254, 29.9, 6.293, 3.407, 26808.164, 0.1, 260.942, 16.74, 
  1., 42.4, "", 1.9, 76.16}, {"MYS", "Asia", "Malaysia", "2020-02-23", 22., 
  0., 0., 0., 0.68, 0., 0., 0., 1028., "", 0.032, "", 53., 0.002, 
  "people tested", 19.44, 3.2365998*^7, 96.254, 29.9, 6.293, 3.407, 
  26808.164, 0.1, 260.942, 16.74, 1., 42.4, "", 1.9, 76.16}, 
 {"MYS", "Asia", "Malaysia", "2020-02-24", 22., 0., 0., 0., 0.68, 0., 0., 0., 
  1054., 26., 0.033, 0.001, 42., 0.001, "people tested", 19.44, 3.2365998*^7, 
  96.254, 29.9, 6.293, 3.407, 26808.164, 0.1, 260.942, 16.74, 1., 42.4, "", 
  1.9, 76.16}, {"MYS", "Asia", "Malaysia", "2020-02-25", 22., 0., 0., 0., 
  0.68, 0., 0., 0., 1067., 13., 0.033, 0., 39., 0.001, "people tested", 
  19.44, 3.2365998*^7, 96.254, 29.9, 6.293, 3.407, 26808.164, 0.1, 260.942, 
  16.74, 1., 42.4, "", 1.9, 76.16}, {"MYS", "Asia", "Malaysia", "2020-02-26", 
  22., 0., 0., 0., 0.68, 0., 0., 0., 1091., 24., 0.034, 0.001, 36., 0.001, 
  "people tested", 19.44, 3.2365998*^7, 96.254, 29.9, 6.293, 3.407, 
  26808.164, 0.1, 260.942, 16.74, 1., 42.4, "", 1.9, 76.16}, 
 {"MYS", "Asia", "Malaysia", "2020-02-27", 22., 0., 0., 0., 0.68, 0., 0., 0., 
  1545., 454., 0.048, 0.014, 95., 0.003, "people tested", 19.44, 
  3.2365998*^7, 96.254, 29.9, 6.293, 3.407, 26808.164, 0.1, 260.942, 16.74, 
  1., 42.4, "", 1.9, 76.16}, {"MYS", "Asia", "Malaysia", "2020-02-28", 23., 
  1., 0., 0., 0.711, 0.031, 0., 0., 1548., 3., 0.048, 0., 83., 0.003, 
  "people tested", 19.44, 3.2365998*^7, 96.254, 29.9, 6.293, 3.407, 
  26808.164, 0.1, 260.942, 16.74, 1., 42.4, "", 1.9, 76.16}, 
 {"MYS", "Asia", "Malaysia", "2020-02-29", 25., 2., 0., 0., 0.772, 0.062, 0., 
  0., "", "", "", "", 88., 0.003, "people tested", 19.44, 3.2365998*^7, 
  96.254, 29.9, 6.293, 3.407, 26808.164, 0.1, 260.942, 16.74, 1., 42.4, "", 
  1.9, 76.16}, {"MYS", "Asia", "Malaysia", "2020-03-01", 25., 0., 0., 0., 
  0.772, 0., 0., 0., "", "", "", "", 92., 0.003, "people tested", 19.44, 
  3.2365998*^7, 96.254, 29.9, 6.293, 3.407, 26808.164, 0.1, 260.942, 16.74, 
  1., 42.4, "", 1.9, 76.16}, {"MYS", "Asia", "Malaysia", "2020-03-02", 29., 
  4., 0., 0., 0.896, 0.124, 0., 0., 1739., "", 0.054, "", 98., 0.003, 
  "people tested", 19.44, 3.2365998*^7, 96.254, 29.9, 6.293, 3.407, 
  26808.164, 0.1, 260.942, 16.74, 1., 42.4, "", 1.9, 76.16}, 
 {"MYS", "Asia", "Malaysia", "2020-03-03", "", "", "", "", "", "", "", "", 
  "", "", "", "", 113., 0.003, "people tested", 19.44, 3.2365998*^7, 96.254, 
  29.9, 6.293, 3.407, 26808.164, 0.1, 260.942, 16.74, 1., 42.4, "", 1.9, 
  76.16}, {"MYS", "Asia", "Malaysia", "2020-03-04", 36., 7., 0., 0., 1.112, 
  0.216, 0., 0., 1983., "", 0.061, "", 127., 0.004, "people tested", 19.44, 
  3.2365998*^7, 96.254, 29.9, 6.293, 3.407, 26808.164, 0.1, 260.942, 16.74, 
  1., 42.4, "", 1.9, 76.16}, {"MYS", "Asia", "Malaysia", "2020-03-05", 50., 
  14., 0., 0., 1.545, 0.433, 0., 0., "", "", "", "", 83., 0.003, 
  "people tested", 19.44, 3.2365998*^7, 96.254, 29.9, 6.293, 3.407, 
  26808.164, 0.1, 260.942, 16.74, 1., 42.4, "", 1.9, 76.16}, 
 {"MYS", "Asia", "Malaysia", "2020-03-06", 50., 0., 0., 0., 1.545, 0., 0., 
  0., "", "", "", "", 102., 0.003, "people tested", 19.44, 3.2365998*^7, 
  96.254, 29.9, 6.293, 3.407, 26808.164, 0.1, 260.942, 16.74, 1., 42.4, "", 
  1.9, 76.16}, {"MYS", "Asia", "Malaysia", "2020-03-07", 83., 33., 0., 0., 
  2.564, 1.02, 0., 0., "", "", "", "", 113., 0.003, "people tested", 22.22, 
  3.2365998*^7, 96.254, 29.9, 6.293, 3.407, 26808.164, 0.1, 260.942, 16.74, 
  1., 42.4, "", 1.9, 76.16}, {"MYS", "Asia", "Malaysia", "2020-03-08", 93., 
  10., 0., 0., 2.873, 0.309, 0., 0., "", "", "", "", 124., 0.004, 
  "people tested", 22.22, 3.2365998*^7, 96.254, 29.9, 6.293, 3.407, 
  26808.164, 0.1, 260.942, 16.74, 1., 42.4, "", 1.9, 76.16}, 
 {"MYS", "Asia", "Malaysia", "2020-03-09", 99., 6., 0., 0., 3.059, 0.185, 0., 
  0., 2686., "", 0.083, "", 135., 0.004, "people tested", 22.22, 
  3.2365998*^7, 96.254, 29.9, 6.293, 3.407, 26808.164, 0.1, 260.942, 16.74, 
  1., 42.4, "", 1.9, 76.16}, {"MYS", "Asia", "Malaysia", "2020-03-10", 117., 
  18., 0., 0., 3.615, 0.556, 0., 0., "", "", "", "", 181., 0.006, 
  "people tested", 22.22, 3.2365998*^7, 96.254, 29.9, 6.293, 3.407, 
  26808.164, 0.1, 260.942, 16.74, 1., 42.4, "", 1.9, 76.16}, 
 {"MYS", "Asia", "Malaysia", "2020-03-11", 129., 12., 0., 0., 3.986, 0.371, 
  0., 0., 3573., "", 0.11, "", 227., 0.007, "people tested", 22.22, 
  3.2365998*^7, 96.254, 29.9, 6.293, 3.407, 26808.164, 0.1, 260.942, 16.74, 
  1., 42.4, "", 1.9, 76.16}, {"MYS", "Asia", "Malaysia", "2020-03-12", 149., 
  20., 0., 0., 4.604, 0.618, 0., 0., 3691., 118., 0.114, 0.004, 224., 0.007, 
  "people tested", 27.78, 3.2365998*^7, 96.254, 29.9, 6.293, 3.407, 
  26808.164, 0.1, 260.942, 16.74, 1., 42.4, "", 1.9, 76.16}, 
 {"MYS", "Asia", "Malaysia", "2020-03-13", 158., 9., 0., 0., 4.882, 0.278, 
  0., 0., "", "", "", "", 290., 0.009, "people tested", 27.78, 3.2365998*^7, 
  96.254, 29.9, 6.293, 3.407, 26808.164, 0.1, 260.942, 16.74, 1., 42.4, "", 
  1.9, 76.16}, {"MYS", "Asia", "Malaysia", "2020-03-14", 197., 39., 0., 0., 
  6.087, 1.205, 0., 0., 4899., "", 0.151, "", 356., 0.011, "people tested", 
  31.48, 3.2365998*^7, 96.254, 29.9, 6.293, 3.407, 26808.164, 0.1, 260.942, 
  16.74, 1., 42.4, "", 1.9, 76.16}, {"MYS", "Asia", "Malaysia", "2020-03-15", 
  238., 41., 0., 0., 7.353, 1.267, 0., 0., "", "", "", "", 429., 0.013, 
  "people tested", 31.48, 3.2365998*^7, 96.254, 29.9, 6.293, 3.407, 
  26808.164, 0.1, 260.942, 16.74, 1., 42.4, "", 1.9, 76.16}, 
 {"MYS", "Asia", "Malaysia", "2020-03-16", 428., 190., 0., 0., 13.224, 5.87, 
  0., 0., "", "", "", "", 501., 0.015, "people tested", 31.48, 3.2365998*^7, 
  96.254, 29.9, 6.293, 3.407, 26808.164, 0.1, 260.942, 16.74, 1., 42.4, "", 
  1.9, 76.16}, {"MYS", "Asia", "Malaysia", "2020-03-17", 553., 125., 0., 0., 
  17.086, 3.862, 0., 0., 6842., "", 0.211, "", 530., 0.016, "people tested", 
  31.48, 3.2365998*^7, 96.254, 29.9, 6.293, 3.407, 26808.164, 0.1, 260.942, 
  16.74, 1., 42.4, "", 1.9, 76.16}, {"MYS", "Asia", "Malaysia", "2020-03-18", 
  673., 120., 2., 2., 20.793, 3.708, 0.062, 0.062, "", "", "", "", 612., 
  0.019, "people tested", 73.15, 3.2365998*^7, 96.254, 29.9, 6.293, 3.407, 
  26808.164, 0.1, 260.942, 16.74, 1., 42.4, "", 1.9, 76.16}, 
 {"MYS", "Asia", "Malaysia", "2020-03-19", 790., 117., 2., 0., 24.408, 3.615, 
  0.062, 0., 8873., "", 0.274, "", 740., 0.023, "people tested", 73.15, 
  3.2365998*^7, 96.254, 29.9, 6.293, 3.407, 26808.164, 0.1, 260.942, 16.74, 
  1., 42.4, "", 1.9, 76.16}, {"MYS", "Asia", "Malaysia", "2020-03-20", 900., 
  110., 2., 0., 27.807, 3.399, 0.062, 0., 10143., 1270., 0.313, 0.039, 835., 
  0.026, "people tested", 73.15, 3.2365998*^7, 96.254, 29.9, 6.293, 3.407, 
  26808.164, 0.1, 260.942, 16.74, 1., 42.4, "", 1.9, 76.16}, 
 {"MYS", "Asia", "Malaysia", "2020-03-21", 1030., 130., 2., 0., 31.824, 
  4.017, 0.062, 0., "", "", "", "", 830., 0.026, "people tested", 73.15, 
  3.2365998*^7, 96.254, 29.9, 6.293, 3.407, 26808.164, 0.1, 260.942, 16.74, 
  1., 42.4, "", 1.9, 76.16}, {"MYS", "Asia", "Malaysia", "2020-03-22", 1183., 
  153., 4., 2., 36.551, 4.727, 0.124, 0.062, 11275., "", 0.348, "", 818., 
  0.025, "people tested", 73.15, 3.2365998*^7, 96.254, 29.9, 6.293, 3.407, 
  26808.164, 0.1, 260.942, 16.74, 1., 42.4, "", 1.9, 76.16}, 
 {"MYS", "Asia", "Malaysia", "2020-03-23", 1306., 123., 10., 6., 40.351, 3.8, 
  0.309, 0.185, 13110., 1835., 0.405, 0.057, 988., 0.031, "people tested", 
  73.15, 3.2365998*^7, 96.254, 29.9, 6.293, 3.407, 26808.164, 0.1, 260.942, 
  16.74, 1., 42.4, "", 1.9, 76.16}, {"MYS", "Asia", "Malaysia", "2020-03-24", 
  1518., 212., 14., 4., 46.901, 6.55, 0.433, 0.124, 13594., 484., 0.42, 
  0.015, 965., 0.03, "people tested", 73.15, 3.2365998*^7, 96.254, 29.9, 
  6.293, 3.407, 26808.164, 0.1, 260.942, 16.74, 1., 42.4, "", 1.9, 76.16}, 
 {"MYS", "Asia", "Malaysia", "2020-03-25", 1624., 106., 15., 1., 50.176, 
  3.275, 0.463, 0.031, 15820., 2226., 0.489, 0.069, 1138., 0.035, 
  "people tested", 73.15, 3.2365998*^7, 96.254, 29.9, 6.293, 3.407, 
  26808.164, 0.1, 260.942, 16.74, 1., 42.4, "", 1.9, 76.16}, 
 {"MYS", "Asia", "Malaysia", "2020-03-26", 1796., 172., 19., 4., 55.49, 
  5.314, 0.587, 0.124, 16983., 1163., 0.525, 0.036, 1159., 0.036, 
  "people tested", 73.15, 3.2365998*^7, 96.254, 29.9, 6.293, 3.407, 
  26808.164, 0.1, 260.942, 16.74, 1., 42.4, "", 1.9, 76.16}, 
 {"MYS", "Asia", "Malaysia", "2020-03-27", 2031., 235., 23., 4., 62.751, 
  7.261, 0.711, 0.124, 24168., 7185., 0.747, 0.222, 2004., 0.062, 
  "people tested", 73.15, 3.2365998*^7, 96.254, 29.9, 6.293, 3.407, 
  26808.164, 0.1, 260.942, 16.74, 1., 42.4, "", 1.9, 76.16}, 
 {"MYS", "Asia", "Malaysia", "2020-03-28", 2161., 130., 26., 3., 66.768, 
  4.017, 0.803, 0.093, 29461., 5293., 0.91, 0.164, 2679., 0.083, 
  "people tested", 73.15, 3.2365998*^7, 96.254, 29.9, 6.293, 3.407, 
  26808.164, 0.1, 260.942, 16.74, 1., 42.4, "", 1.9, 76.16}, 
 {"MYS", "Asia", "Malaysia", "2020-03-29", 2320., 159., 27., 1., 71.68, 
  4.913, 0.834, 0.031, "", "", "", "", 2723., 0.084, "people tested", 73.15, 
  3.2365998*^7, 96.254, 29.9, 6.293, 3.407, 26808.164, 0.1, 260.942, 16.74, 
  1., 42.4, "", 1.9, 76.16}, {"MYS", "Asia", "Malaysia", "2020-03-30", 2470., 
  150., 34., 7., 76.315, 4.634, 1.05, 0.216, 31206., "", 0.964, "", 2585., 
  0.08, "people tested", 73.15, 3.2365998*^7, 96.254, 29.9, 6.293, 3.407, 
  26808.164, 0.1, 260.942, 16.74, 1., 42.4, "", 1.9, 76.16}, 
 {"MYS", "Asia", "Malaysia", "2020-03-31", 2626., 156., 37., 3., 81.135, 
  4.82, 1.143, 0.093, 32264., 1058., 0.997, 0.033, 2667., 0.082, 
  "people tested", 73.15, 3.2365998*^7, 96.254, 29.9, 6.293, 3.407, 
  26808.164, 0.1, 260.942, 16.74, 1., 42.4, "", 1.9, 76.16}, 
 {"MYS", "Asia", "Malaysia", "2020-04-01", 2766., 140., 43., 6., 85.46, 
  4.326, 1.329, 0.185, 35802., 3538., 1.106, 0.109, 2855., 0.088, 
  "people tested", 73.15, 3.2365998*^7, 96.254, 29.9, 6.293, 3.407, 
  26808.164, 0.1, 260.942, 16.74, 1., 42.4, "", 1.9, 76.16}, 
 {"MYS", "Asia", "Malaysia", "2020-04-02", 2908., 142., 45., 2., 89.847, 
  4.387, 1.39, 0.062, 37599., 1797., 1.162, 0.056, 2945., 0.091, 
  "people tested", 73.15, 3.2365998*^7, 96.254, 29.9, 6.293, 3.407, 
  26808.164, 0.1, 260.942, 16.74, 1., 42.4, "", 1.9, 76.16}, 
 {"MYS", "Asia", "Malaysia", "2020-04-03", 3116., 208., 50., 5., 96.274, 
  6.426, 1.545, 0.154, 39458., 1859., 1.219, 0.057, 2184., 0.067, 
  "people tested", 73.15, 3.2365998*^7, 96.254, 29.9, 6.293, 3.407, 
  26808.164, 0.1, 260.942, 16.74, 1., 42.4, "", 1.9, 76.16}, 
 {"MYS", "Asia", "Malaysia", "2020-04-04", 3333., 217., 53., 3., 102.978, 
  6.705, 1.638, 0.093, 40923., 1465., 1.264, 0.045, 1637., 0.051, 
  "people tested", 73.15, 3.2365998*^7, 96.254, 29.9, 6.293, 3.407, 
  26808.164, 0.1, 260.942, 16.74, 1., 42.4, "", 1.9, 76.16}, 
 {"MYS", "Asia", "Malaysia", "2020-04-05", 3483., 150., 57., 4., 107.613, 
  4.634, 1.761, 0.124, 43539., 2616., 1.345, 0.081, 1886., 0.058, 
  "people tested", 73.15, 3.2365998*^7, 96.254, 29.9, 6.293, 3.407, 
  26808.164, 0.1, 260.942, 16.74, 1., 42.4, "", 1.9, 76.16}, 
 {"MYS", "Asia", "Malaysia", "2020-04-06", 3662., 179., 61., 4., 113.143, 
  5.53, 1.885, 0.124, 47457., 3918., 1.466, 0.121, 2322., 0.072, 
  "people tested", 73.15, 3.2365998*^7, 96.254, 29.9, 6.293, 3.407, 
  26808.164, 0.1, 260.942, 16.74, 1., 42.4, "", 1.9, 76.16}, 
 {"MYS", "Asia", "Malaysia", "2020-04-07", 3793., 131., 62., 1., 117.191, 
  4.047, 1.916, 0.031, 52485., 5028., 1.622, 0.155, 2889., 0.089, 
  "people tested", 73.15, 3.2365998*^7, 96.254, 29.9, 6.293, 3.407, 
  26808.164, 0.1, 260.942, 16.74, 1., 42.4, "", 1.9, 76.16}, 
 {"MYS", "Asia", "Malaysia", "2020-04-08", 3963., 170., 63., 1., 122.443, 
  5.252, 1.946, 0.031, 58240., 5755., 1.799, 0.178, 3205., 0.099, 
  "people tested", 73.15, 3.2365998*^7, 96.254, 29.9, 6.293, 3.407, 
  26808.164, 0.1, 260.942, 16.74, 1., 42.4, "", 1.9, 76.16}, 
 {"MYS", "Asia", "Malaysia", "2020-04-09", 4119., 156., 65., 2., 127.263, 
  4.82, 2.008, 0.062, 63367., 5127., 1.958, 0.158, 3681., 0.114, 
  "people tested", 73.15, 3.2365998*^7, 96.254, 29.9, 6.293, 3.407, 
  26808.164, 0.1, 260.942, 16.74, 1., 42.4, "", 1.9, 76.16}, 
 {"MYS", "Asia", "Malaysia", "2020-04-10", 4228., 109., 67., 2., 130.631, 
  3.368, 2.07, 0.062, 67951., 4584., 2.099, 0.142, 4070., 0.126, 
  "people tested", 73.15, 3.2365998*^7, 96.254, 29.9, 6.293, 3.407, 
  26808.164, 0.1, 260.942, 16.74, 1., 42.4, "", 1.9, 76.16}, 
 {"MYS", "Asia", "Malaysia", "2020-04-11", 4346., 118., 70., 3., 134.277, 
  3.646, 2.163, 0.093, 71897., 3946., 2.221, 0.122, 4425., 0.137, 
  "people tested", 73.15, 3.2365998*^7, 96.254, 29.9, 6.293, 3.407, 
  26808.164, 0.1, 260.942, 16.74, 1., 42.4, "", 1.9, 76.16}, 
 {"MYS", "Asia", "Malaysia", "2020-04-12", 4530., 184., 73., 3., 139.962, 
  5.685, 2.255, 0.093, 77491., 5594., 2.394, 0.173, 4850., 0.15, 
  "people tested", 73.15, 3.2365998*^7, 96.254, 29.9, 6.293, 3.407, 
  26808.164, 0.1, 260.942, 16.74, 1., 42.4, "", 1.9, 76.16}, 
 {"MYS", "Asia", "Malaysia", "2020-04-13", 4683., 153., 76., 3., 144.689, 
  4.727, 2.348, 0.093, 81730., 4239., 2.525, 0.131, 4896., 0.151, 
  "people tested", 73.15, 3.2365998*^7, 96.254, 29.9, 6.293, 3.407, 
  26808.164, 0.1, 260.942, 16.74, 1., 42.4, "", 1.9, 76.16}, 
 {"MYS", "Asia", "Malaysia", "2020-04-14", 4817., 134., 77., 1., 148.829, 
  4.14, 2.379, 0.031, 84791., 3061., 2.62, 0.095, 4615., 0.143, 
  "people tested", 73.15, 3.2365998*^7, 96.254, 29.9, 6.293, 3.407, 
  26808.164, 0.1, 260.942, 16.74, 1., 42.4, "", 1.9, 76.16}, 
 {"MYS", "Asia", "Malaysia", "2020-04-15", 4987., 170., 82., 5., 154.081, 
  5.252, 2.534, 0.154, 87183., 2392., 2.694, 0.074, 4135., 0.128, 
  "people tested", 73.15, 3.2365998*^7, 96.254, 29.9, 6.293, 3.407, 
  26808.164, 0.1, 260.942, 16.74, 1., 42.4, "", 1.9, 76.16}, 
 {"MYS", "Asia", "Malaysia", "2020-04-16", 5072., 85., 83., 1., 156.708, 
  2.626, 2.564, 0.031, "", "", "", "", 4082., 0.126, "people tested", 73.15, 
  3.2365998*^7, 96.254, 29.9, 6.293, 3.407, 26808.164, 0.1, 260.942, 16.74, 
  1., 42.4, "", 1.9, 76.16}, {"MYS", "Asia", "Malaysia", "2020-04-17", 5182., 
  110., 84., 1., 160.106, 3.399, 2.595, 0.031, 96695., "", 2.988, "", 4106., 
  0.127, "people tested", 73.15, 3.2365998*^7, 96.254, 29.9, 6.293, 3.407, 
  26808.164, 0.1, 260.942, 16.74, 1., 42.4, "", 1.9, 76.16}, 
 {"MYS", "Asia", "Malaysia", "2020-04-18", 5251., 69., 86., 2., 162.238, 
  2.132, 2.657, 0.062, 100794., 4099., 3.114, 0.127, 4128., 0.128, 
  "people tested", 73.15, 3.2365998*^7, 96.254, 29.9, 6.293, 3.407, 
  26808.164, 0.1, 260.942, 16.74, 1., 42.4, "", 1.9, 76.16}, 
 {"MYS", "Asia", "Malaysia", "2020-04-19", 5305., 54., 88., 2., 163.907, 
  1.668, 2.719, 0.062, 103892., 3098., 3.21, 0.096, 3772., 0.117, 
  "people tested", 73.15, 3.2365998*^7, 96.254, 29.9, 6.293, 3.407, 
  26808.164, 0.1, 260.942, 16.74, 1., 42.4, "", 1.9, 76.16}, 
 {"MYS", "Asia", "Malaysia", "2020-04-20", 5389., 84., 89., 1., 166.502, 
  2.595, 2.75, 0.031, 108216., 4324., 3.344, 0.134, 3784., 0.117, 
  "people tested", 73.15, 3.2365998*^7, 96.254, 29.9, 6.293, 3.407, 
  26808.164, 0.1, 260.942, 16.74, 1., 42.4, "", 1.9, 76.16}, 
 {"MYS", "Asia", "Malaysia", "2020-04-21", 5425., 36., 89., 0., 167.614, 
  1.112, 2.75, 0., "", "", "", "", 3742., 0.116, "people tested", 73.15, 
  3.2365998*^7, 96.254, 29.9, 6.293, 3.407, 26808.164, 0.1, 260.942, 16.74, 
  1., 42.4, "", 1.9, 76.16}, {"MYS", "Asia", "Malaysia", "2020-04-22", 5482., 
  57., 92., 3., 169.375, 1.761, 2.842, 0.093, 113755., "", 3.515, "", 3796., 
  0.117, "people tested", 73.15, 3.2365998*^7, 96.254, 29.9, 6.293, 3.407, 
  26808.164, 0.1, 260.942, 16.74, 1., 42.4, "", 1.9, 76.16}, 
 {"MYS", "Asia", "Malaysia", "2020-04-23", 5532., 50., 93., 1., 170.92, 
  1.545, 2.873, 0.031, 117406., 3651., 3.627, 0.113, 3638., 0.112, 
  "people tested", 73.15, 3.2365998*^7, 96.254, 29.9, 6.293, 3.407, 
  26808.164, 0.1, 260.942, 16.74, 1., 42.4, "", 1.9, 76.16}, 
 {"MYS", "Asia", "Malaysia", "2020-04-24", 5603., 71., 95., 2., 173.114, 
  2.194, 2.935, 0.062, 121722., 4316., 3.761, 0.133, 3575., 0.11, 
  "people tested", 73.15, 3.2365998*^7, 96.254, 29.9, 6.293, 3.407, 
  26808.164, 0.1, 260.942, 16.74, 1., 42.4, "", 1.9, 76.16}, 
 {"MYS", "Asia", "Malaysia", "2020-04-25", 5691., 88., 96., 1., 175.833, 
  2.719, 2.966, 0.031, 126970., 5248., 3.923, 0.162, 3739., 0.116, 
  "people tested", 73.15, 3.2365998*^7, 96.254, 29.9, 6.293, 3.407, 
  26808.164, 0.1, 260.942, 16.74, 1., 42.4, "", 1.9, 76.16}, 
 {"MYS", "Asia", "Malaysia", "2020-04-26", 5742., 51., 98., 2., 177.408, 
  1.576, 3.028, 0.062, 131491., 4521., 4.063, 0.14, 3943., 0.122, 
  "people tested", 73.15, 3.2365998*^7, 96.254, 29.9, 6.293, 3.407, 
  26808.164, 0.1, 260.942, 16.74, 1., 42.4, "", 1.9, 76.16}, 
 {"MYS", "Asia", "Malaysia", "2020-04-27", 5780., 38., 98., 0., 178.582, 
  1.174, 3.028, 0., 138898., 7407., 4.291, 0.229, 4383., 0.135, 
  "people tested", 73.15, 3.2365998*^7, 96.254, 29.9, 6.293, 3.407, 
  26808.164, 0.1, 260.942, 16.74, 1., 42.4, "", 1.9, 76.16}, 
 {"MYS", "Asia", "Malaysia", "2020-04-28", 5820., 40., 99., 1., 179.818, 
  1.236, 3.059, 0.031, 146799., 7901., 4.536, 0.244, 5116., 0.158, 
  "people tested", 73.15, 3.2365998*^7, 96.254, 29.9, 6.293, 3.407, 
  26808.164, 0.1, 260.942, 16.74, 1., 42.4, "", 1.9, 76.16}, 
 {"MYS", "Asia", "Malaysia", "2020-04-29", 5851., 31., 100., 1., 180.776, 
  0.958, 3.09, 0.031, 154203., 7404., 4.764, 0.229, 5778., 0.179, 
  "people tested", 73.15, 3.2365998*^7, 96.254, 29.9, 6.293, 3.407, 
  26808.164, 0.1, 260.942, 16.74, 1., 42.4, "", 1.9, 76.16}, 
 {"MYS", "Asia", "Malaysia", "2020-04-30", 5945., 94., 100., 0., 183.68, 
  2.904, 3.09, 0., "", "", "", "", 6298., 0.195, "people tested", 73.15, 
  3.2365998*^7, 96.254, 29.9, 6.293, 3.407, 26808.164, 0.1, 260.942, 16.74, 
  1., 42.4, "", 1.9, 76.16}, {"MYS", "Asia", "Malaysia", "2020-05-01", 6002., 
  57., 102., 2., 185.442, 1.761, 3.151, 0.062, 168784., "", 5.215, "", 6723., 
  0.208, "people tested", 73.15, 3.2365998*^7, 96.254, 29.9, 6.293, 3.407, 
  26808.164, 0.1, 260.942, 16.74, 1., 42.4, "", 1.9, 76.16}, 
 {"MYS", "Asia", "Malaysia", "2020-05-02", 6071., 69., 103., 1., 187.573, 
  2.132, 3.182, 0.031, 184213., 15429., 5.692, 0.477, 8178., 0.253, 
  "people tested", 73.15, 3.2365998*^7, 96.254, 29.9, 6.293, 3.407, 
  26808.164, 0.1, 260.942, 16.74, 1., 42.4, "", 1.9, 76.16}, 
 {"MYS", "Asia", "Malaysia", "2020-05-03", 6176., 105., 103., 0., 190.818, 
  3.244, 3.182, 0., 195833., 11620., 6.051, 0.359, 9192., 0.284, 
  "people tested", 73.15, 3.2365998*^7, 96.254, 29.9, 6.293, 3.407, 
  26808.164, 0.1, 260.942, 16.74, 1., 42.4, "", 1.9, 76.16}, 
 {"MYS", "Asia", "Malaysia", "2020-05-04", 6298., 122., 105., 2., 194.587, 
  3.769, 3.244, 0.062, 205598., 9765., 6.352, 0.302, 9529., 0.294, 
  "people tested", 69.44, 3.2365998*^7, 96.254, 29.9, 6.293, 3.407, 
  26808.164, 0.1, 260.942, 16.74, 1., 42.4, "", 1.9, 76.16}, 
 {"MYS", "Asia", "Malaysia", "2020-05-05", 6353., 55., 105., 0., 196.286, 
  1.699, 3.244, 0., 213220., 7622., 6.588, 0.235, 9489., 0.293, 
  "people tested", 69.44, 3.2365998*^7, 96.254, 29.9, 6.293, 3.407, 
  26808.164, 0.1, 260.942, 16.74, 1., 42.4, "", 1.9, 76.16}, 
 {"MYS", "Asia", "Malaysia", "2020-05-06", 6383., 30., 106., 1., 197.213, 
  0.927, 3.275, 0.031, 222150., 8930., 6.864, 0.276, 9707., 0.3, 
  "people tested", 69.44, 3.2365998*^7, 96.254, 29.9, 6.293, 3.407, 
  26808.164, 0.1, 260.942, 16.74, 1., 42.4, "", 1.9, 76.16}, 
 {"MYS", "Asia", "Malaysia", "2020-05-07", 6428., 45., 107., 1., 198.603, 
  1.39, 3.306, 0.031, 231019., 8869., 7.138, 0.274, 9932., 0.307, 
  "people tested", 69.44, 3.2365998*^7, 96.254, 29.9, 6.293, 3.407, 
  26808.164, 0.1, 260.942, 16.74, 1., 42.4, "", 1.9, 76.16}, 
 {"MYS", "Asia", "Malaysia", "2020-05-08", 6467., 39., 107., 0., 199.808, 
  1.205, 3.306, 0., 239628., 8609., 7.404, 0.266, 10121., 0.313, 
  "people tested", 69.44, 3.2365998*^7, 96.254, 29.9, 6.293, 3.407, 
  26808.164, 0.1, 260.942, 16.74, 1., 42.4, "", 1.9, 76.16}, 
 {"MYS", "Asia", "Malaysia", "2020-05-09", 6535., 68., 107., 0., 201.909, 
  2.101, 3.306, 0., "", "", "", "", 9153., 0.283, "people tested", 69.44, 
  3.2365998*^7, 96.254, 29.9, 6.293, 3.407, 26808.164, 0.1, 260.942, 16.74, 
  1., 42.4, "", 1.9, 76.16}, {"MYS", "Asia", "Malaysia", "2020-05-10", 6589., 
  54., 108., 1., 203.578, 1.668, 3.337, 0.031, 256937., "", 7.938, "", 8729., 
  0.27, "people tested", 69.44, 3.2365998*^7, 96.254, 29.9, 6.293, 3.407, 
  26808.164, 0.1, 260.942, 16.74, 1., 42.4, "", 1.9, 76.16}, 
 {"MYS", "Asia", "Malaysia", "2020-05-11", 6656., 67., 108., 0., 205.648, 
  2.07, 3.337, 0., 266048., 9111., 8.22, 0.281, 8636., 0.267, 
  "people tested", 69.44, 3.2365998*^7, 96.254, 29.9, 6.293, 3.407, 
  26808.164, 0.1, 260.942, 16.74, 1., 42.4, "", 1.9, 76.16}, 
 {"MYS", "Asia", "Malaysia", "2020-05-12", 6726., 70., 109., 1., 207.811, 
  2.163, 3.368, 0.031, "", "", "", "", 9037., 0.279, "people tested", 69.44, 
  3.2365998*^7, 96.254, 29.9, 6.293, 3.407, 26808.164, 0.1, 260.942, 16.74, 
  1., 42.4, "", 1.9, 76.16}, {"MYS", "Asia", "Malaysia", "2020-05-13", 6742., 
  16., 109., 0., 208.305, 0.494, 3.368, 0., "", "", "", "", 9252., 0.286, 
  "people tested", 69.44, 3.2365998*^7, 96.254, 29.9, 6.293, 3.407, 
  26808.164, 0.1, 260.942, 16.74, 1., 42.4, "", 1.9, 76.16}, 
 {"MYS", "Asia", "Malaysia", "2020-05-14", 6779., 37., 111., 2., 209.448, 
  1.143, 3.43, 0.062, 297342., "", 9.187, "", 9475., 0.293, "people tested", 
  69.44, 3.2365998*^7, 96.254, 29.9, 6.293, 3.407, 26808.164, 0.1, 260.942, 
  16.74, 1., 42.4, "", 1.9, 76.16}, {"MYS", "Asia", "Malaysia", "2020-05-15", 
  6819., 40., 112., 1., 210.684, 1.236, 3.46, 0.031, 424306., 126964., 13.11, 
  3.923, 26383., 0.815, "people tested", 69.44, 3.2365998*^7, 96.254, 29.9, 
  6.293, 3.407, 26808.164, 0.1, 260.942, 16.74, 1., 42.4, "", 1.9, 76.16}, 
 {"MYS", "Asia", "Malaysia", "2020-05-16", 6855., 36., 112., 0., 211.796, 
  1.112, 3.46, 0., 434136., 9830., 13.413, 0.304, 26550., 0.82, 
  "people tested", 69.44, 3.2365998*^7, 96.254, 29.9, 6.293, 3.407, 
  26808.164, 0.1, 260.942, 16.74, 1., 42.4, "", 1.9, 76.16}, 
 {"MYS", "Asia", "Malaysia", "2020-05-17", 6872., 17., 113., 1., 212.322, 
  0.525, 3.491, 0.031, 443263., 9127., 13.695, 0.282, 26618., 0.822, 
  "people tested", 69.44, 3.2365998*^7, 96.254, 29.9, 6.293, 3.407, 
  26808.164, 0.1, 260.942, 16.74, 1., 42.4, "", 1.9, 76.16}, 
 {"MYS", "Asia", "Malaysia", "2020-05-18", 6894., 22., 113., 0., 213.001, 
  0.68, 3.491, 0., "", "", "", "", 26673., 0.824, "people tested", 69.44, 
  3.2365998*^7, 96.254, 29.9, 6.293, 3.407, 26808.164, 0.1, 260.942, 16.74, 
  1., 42.4, "", 1.9, 76.16}, {"MYS", "Asia", "Malaysia", "2020-05-19", 6941., 
  47., 113., 0., 214.453, 1.452, 3.491, 0., 462257., "", 14.282, "", 26540., 
  0.82, "people tested", 69.44, 3.2365998*^7, 96.254, 29.9, 6.293, 3.407, 
  26808.164, 0.1, 260.942, 16.74, 1., 42.4, "", 1.9, 76.16}, 
 {"MYS", "Asia", "Malaysia", "2020-05-20", 6978., 37., 114., 1., 215.597, 
  1.143, 3.522, 0.031, 471318., 9061., 14.562, 0.28, 26344., 0.814, 
  "people tested", 69.44, 3.2365998*^7, 96.254, 29.9, 6.293, 3.407, 
  26808.164, 0.1, 260.942, 16.74, 1., 42.4, "", 1.9, 76.16}, 
 {"MYS", "Asia", "Malaysia", "2020-05-21", 7009., 31., 114., 0., 216.554, 
  0.958, 3.522, 0., 481411., 10093., 14.874, 0.312, 26296., 0.812, 
  "people tested", 69.44, 3.2365998*^7, 96.254, 29.9, 6.293, 3.407, 
  26808.164, 0.1, 260.942, 16.74, 1., 42.4, "", 1.9, 76.16}, 
 {"MYS", "Asia", "Malaysia", "2020-05-22", 7059., 50., 114., 0., 218.099, 
  1.545, 3.522, 0., 491729., 10318., 15.193, 0.319, 9632., 0.298, 
  "people tested", 69.44, 3.2365998*^7, 96.254, 29.9, 6.293, 3.407, 
  26808.164, 0.1, 260.942, 16.74, 1., 42.4, "", 1.9, 76.16}, 
 {"MYS", "Asia", "Malaysia", "2020-05-23", 7137., 78., 115., 1., 220.509, 
  2.41, 3.553, 0.031, 500469., 8740., 15.463, 0.27, 9476., 0.293, 
  "people tested", 75., 3.2365998*^7, 96.254, 29.9, 6.293, 3.407, 26808.164, 
  0.1, 260.942, 16.74, 1., 42.4, "", 1.9, 76.16}, 
 {"MYS", "Asia", "Malaysia", "2020-05-24", 7185., 48., 115., 0., 221.992, 
  1.483, 3.553, 0., 507682., 7213., 15.686, 0.223, 9203., 0.284, 
  "people tested", 75., 3.2365998*^7, 96.254, 29.9, 6.293, 3.407, 26808.164, 
  0.1, 260.942, 16.74, 1., 42.4, "", 1.9, 76.16}, 
 {"MYS", "Asia", "Malaysia", "2020-05-25", 7245., 60., 115., 0., 223.846, 
  1.854, 3.553, 0., 513370., 5688., 15.861, 0.176, 8659., 0.268, 
  "people tested", 75., 3.2365998*^7, 96.254, 29.9, 6.293, 3.407, 26808.164, 
  0.1, 260.942, 16.74, 1., 42.4, "", 1.9, 76.16}, 
 {"MYS", "Asia", "Malaysia", "2020-05-26", 7417., 172., 115., 0., 229.16, 
  5.314, 3.553, 0., 519944., 6574., 16.065, 0.203, 8241., 0.255, 
  "people tested", 75., 3.2365998*^7, 96.254, 29.9, 6.293, 3.407, 26808.164, 
  0.1, 260.942, 16.74, 1., 42.4, "", 1.9, 76.16}, 
 {"MYS", "Asia", "Malaysia", "2020-05-27", 7604., 187., 115., 0., 234.938, 
  5.778, 3.553, 0., "", "", "", "", 7701., 0.238, "people tested", 75., 
  3.2365998*^7, 96.254, 29.9, 6.293, 3.407, 26808.164, 0.1, 260.942, 16.74, 
  1., 42.4, "", 1.9, 76.16}, {"MYS", "Asia", "Malaysia", "2020-05-28", 7619., 
  15., 115., 0., 235.401, 0.463, 3.553, 0., 530501., "", 16.391, "", 7013., 
  0.217, "people tested", 75., 3.2365998*^7, 96.254, 29.9, 6.293, 3.407, 
  26808.164, 0.1, 260.942, 16.74, 1., 42.4, "", 1.9, 76.16}, 
 {"MYS", "Asia", "Malaysia", "2020-05-29", 7629., 10., 115., 0., 235.71, 
  0.309, 3.553, 0., 537894., 7393., 16.619, 0.228, 6595., 0.204, 
  "people tested", 75., 3.2365998*^7, 96.254, 29.9, 6.293, 3.407, 26808.164, 
  0.1, 260.942, 16.74, 1., 42.4, "", 1.9, 76.16}, 
 {"MYS", "Asia", "Malaysia", "2020-05-30", 7732., 103., 115., 0., 238.893, 
  3.182, 3.553, 0., 546368., 8474., 16.881, 0.262, 6557., 0.203, 
  "people tested", 75., 3.2365998*^7, 96.254, 29.9, 6.293, 3.407, 26808.164, 
  0.1, 260.942, 16.74, 1., 42.4, "", 1.9, 76.16}, 
 {"MYS", "Asia", "Malaysia", "2020-05-31", 7762., 30., 115., 0., 239.82, 
  0.927, 3.553, 0., 553183., 6815., 17.091, 0.211, 6500., 0.201, 
  "people tested", 75., 3.2365998*^7, 96.254, 29.9, 6.293, 3.407, 26808.164, 
  0.1, 260.942, 16.74, 1., 42.4, "", 1.9, 76.16}, 
 {"MYS", "Asia", "Malaysia", "2020-06-01", 7819., 57., 115., 0., 241.581, 
  1.761, 3.553, 0., 560738., 7555., 17.325, 0.233, 6767., 0.209, 
  "people tested", 75., 3.2365998*^7, 96.254, 29.9, 6.293, 3.407, 26808.164, 
  0.1, 260.942, 16.74, 1., 42.4, "", 1.9, 76.16}, 
 {"MYS", "Asia", "Malaysia", "2020-06-02", 7857., 38., 115., 0., 242.755, 
  1.174, 3.553, 0., 567287., 6549., 17.527, 0.202, 6763., 0.209, 
  "people tested", 75., 3.2365998*^7, 96.254, 29.9, 6.293, 3.407, 26808.164, 
  0.1, 260.942, 16.74, 1., 42.4, "", 1.9, 76.16}, 
 {"MYS", "Asia", "Malaysia", "2020-06-03", 7877., 20., 115., 0., 243.373, 
  0.618, 3.553, 0., 575505., 8218., 17.781, 0.254, 7183., 0.222, 
  "people tested", 75., 3.2365998*^7, 96.254, 29.9, 6.293, 3.407, 26808.164, 
  0.1, 260.942, 16.74, 1., 42.4, "", 1.9, 76.16}, 
 {"MYS", "Asia", "Malaysia", "2020-06-04", 7970., 93., 115., 0., 246.246, 
  2.873, 3.553, 0., 582486., 6981., 17.997, 0.216, 7426., 0.229, 
  "people tested", 75., 3.2365998*^7, 96.254, 29.9, 6.293, 3.407, 26808.164, 
  0.1, 260.942, 16.74, 1., 42.4, "", 1.9, 76.16}, 
 {"MYS", "Asia", "Malaysia", "2020-06-05", 7970., 0., 115., 0., 246.246, 0., 
  3.553, 0., 590613., 8127., 18.248, 0.251, 7531., 0.233, "people tested", 
  75., 3.2365998*^7, 96.254, 29.9, 6.293, 3.407, 26808.164, 0.1, 260.942, 
  16.74, 1., 42.4, "", 1.9, 76.16}, {"MYS", "Asia", "Malaysia", "2020-06-06", 
  8266., 296., 116., 1., 255.391, 9.145, 3.584, 0.031, 599454., 8841., 
  18.521, 0.273, 7584., 0.234, "people tested", 75., 3.2365998*^7, 96.254, 
  29.9, 6.293, 3.407, 26808.164, 0.1, 260.942, 16.74, 1., 42.4, "", 1.9, 
  76.16}, {"MYS", "Asia", "Malaysia", "2020-06-07", 8303., 37., 117., 1., 
  256.535, 1.143, 3.615, 0.031, "", "", "", "", 7666., 0.237, 
  "people tested", 75., 3.2365998*^7, 96.254, 29.9, 6.293, 3.407, 26808.164, 
  0.1, 260.942, 16.74, 1., 42.4, "", 1.9, 76.16}, 
 {"MYS", "Asia", "Malaysia", "2020-06-08", 8322., 19., 117., 0., 257.122, 
  0.587, 3.615, 0., 614239., "", 18.978, "", 7643., 0.236, "people tested", 
  75., 3.2365998*^7, 96.254, 29.9, 6.293, 3.407, 26808.164, 0.1, 260.942, 
  16.74, 1., 42.4, "", 1.9, 76.16}, {"MYS", "Asia", "Malaysia", "2020-06-09", 
  8329., 7., 117., 0., 257.338, 0.216, 3.615, 0., 620320., 6081., 19.166, 
  0.188, 7576., 0.234, "people tested", 75., 3.2365998*^7, 96.254, 29.9, 
  6.293, 3.407, 26808.164, 0.1, 260.942, 16.74, 1., 42.4, "", 1.9, 76.16}, 
 {"MYS", "Asia", "Malaysia", "2020-06-10", 8336., 7., 117., 0., 257.554, 
  0.216, 3.615, 0., 625775., 5455., 19.334, 0.169, 7181., 0.222, 
  "people tested", 46.3, 3.2365998*^7, 96.254, 29.9, 6.293, 3.407, 26808.164, 
  0.1, 260.942, 16.74, 1., 42.4, "", 1.9, 76.16}, 
 {"MYS", "Asia", "Malaysia", "2020-06-11", 8338., 2., 118., 1., 257.616, 
  0.062, 3.646, 0.031, 631608., 5833., 19.515, 0.18, 7017., 0.217, 
  "people tested", 46.3, 3.2365998*^7, 96.254, 29.9, 6.293, 3.407, 26808.164, 
  0.1, 260.942, 16.74, 1., 42.4, "", 1.9, 76.16}, 
 {"MYS", "Asia", "Malaysia", "2020-06-12", 8369., 31., 118., 0., 258.574, 
  0.958, 3.646, 0., 640680., 9072., 19.795, 0.28, 7152., 0.221, 
  "people tested", 46.3, 3.2365998*^7, 96.254, 29.9, 6.293, 3.407, 26808.164, 
  0.1, 260.942, 16.74, 1., 42.4, "", 1.9, 76.16}, 
 {"MYS", "Asia", "Malaysia", "2020-06-13", 8402., 33., 119., 1., 259.593, 
  1.02, 3.677, 0.031, 646055., 5375., 19.961, 0.166, 6657., 0.206, 
  "people tested", 46.3, 3.2365998*^7, 96.254, 29.9, 6.293, 3.407, 26808.164, 
  0.1, 260.942, 16.74, 1., 42.4, "", 1.9, 76.16}, 
 {"MYS", "Asia", "Malaysia", "2020-06-14", 8445., 43., 120., 1., 260.922, 
  1.329, 3.708, 0.031, 651344., 5289., 20.124, 0.163, 6357., 0.196, 
  "people tested", 46.3, 3.2365998*^7, 96.254, 29.9, 6.293, 3.407, 26808.164, 
  0.1, 260.942, 16.74, 1., 42.4, "", 1.9, 76.16}, 
 {"MYS", "Asia", "Malaysia", "2020-06-15", 8453., 8., 121., 1., 261.169, 
  0.247, 3.738, 0.031, 656210., 4866., 20.275, 0.15, 5996., 0.185, 
  "people tested", 46.3, 3.2365998*^7, 96.254, 29.9, 6.293, 3.407, 26808.164, 
  0.1, 260.942, 16.74, 1., 42.4, "", 1.9, 76.16}, 
 {"MYS", "Asia", "Malaysia", "2020-06-16", 8494., 41., 121., 0., 262.436, 
  1.267, 3.738, 0., 659632., 3422., 20.38, 0.106, 5616., 0.174, 
  "people tested", 46.3, 3.2365998*^7, 96.254, 29.9, 6.293, 3.407, 26808.164, 
  0.1, 260.942, 16.74, 1., 42.4, "", 1.9, 76.16}, 
 {"MYS", "Asia", "Malaysia", "2020-06-17", 8505., 11., 121., 0., 262.776, 
  0.34, 3.738, 0., 664334., 4702., 20.526, 0.145, 5508., 0.17, 
  "people tested", 46.3, 3.2365998*^7, 96.254, 29.9, 6.293, 3.407, 26808.164, 
  0.1, 260.942, 16.74, 1., 42.4, "", 1.9, 76.16}, 
 {"MYS", "Asia", "Malaysia", "2020-06-18", 8515., 10., 121., 0., 263.085, 
  0.309, 3.738, 0., 669589., 5255., 20.688, 0.162, 5426., 0.168, 
  "people tested", 46.3, 3.2365998*^7, 96.254, 29.9, 6.293, 3.407, 26808.164, 
  0.1, 260.942, 16.74, 1., 42.4, "", 1.9, 76.16}, 
 {"MYS", "Asia", "Malaysia", "2020-06-19", 8529., 14., 121., 0., 263.517, 
  0.433, 3.738, 0., 674551., 4962., 20.841, 0.153, 4839., 0.15, 
  "people tested", 43.52, 3.2365998*^7, 96.254, 29.9, 6.293, 3.407, 
  26808.164, 0.1, 260.942, 16.74, 1., 42.4, "", 1.9, 76.16}, 
 {"MYS", "Asia", "Malaysia", "2020-06-20", 8535., 6., 121., 0., 263.703, 
  0.185, 3.738, 0., 679826., 5275., 21.004, 0.163, 4824., 0.149, 
  "people tested", 43.52, 3.2365998*^7, 96.254, 29.9, 6.293, 3.407, 
  26808.164, 0.1, 260.942, 16.74, 1., 42.4, "", 1.9, 76.16}, 
 {"MYS", "Asia", "Malaysia", "2020-06-21", 8556., 21., 121., 0., 264.351, 
  0.649, 3.738, 0., 683968., 4142., 21.132, 0.128, 4661., 0.144, 
  "people tested", 43.52, 3.2365998*^7, 96.254, 29.9, 6.293, 3.407, 
  26808.164, 0.1, 260.942, 16.74, 1., 42.4, "", 1.9, 76.16}, 
 {"MYS", "Asia", "Malaysia", "2020-06-22", 8572., 16., 121., 0., 264.846, 
  0.494, 3.738, 0., 686905., 2937., 21.223, 0.091, 4385., 0.135, 
  "people tested", 43.52, 3.2365998*^7, 96.254, 29.9, 6.293, 3.407, 
  26808.164, 0.1, 260.942, 16.74, 1., 42.4, "", 1.9, 76.16}, 
 {"MYS", "Asia", "Malaysia", "2020-06-23", 8587., 15., 121., 0., 265.309, 
  0.463, 3.738, 0., 693603., 6698., 21.43, 0.207, 4853., 0.15, 
  "people tested", 43.52, 3.2365998*^7, 96.254, 29.9, 6.293, 3.407, 
  26808.164, 0.1, 260.942, 16.74, 1., 42.4, "", 1.9, 76.16}, 
 {"MYS", "Asia", "Malaysia", "2020-06-24", 8590., 3., 121., 0., 265.402, 
  0.093, 3.738, 0., 704336., 10733., 21.762, 0.332, 5715., 0.177, 
  "people tested", 39.81, 3.2365998*^7, 96.254, 29.9, 6.293, 3.407, 
  26808.164, 0.1, 260.942, 16.74, 1., 42.4, "", 1.9, 76.16}, 
 {"MYS", "Asia", "Malaysia", "2020-06-25", 8596., 6., 121., 0., 265.587, 
  0.185, 3.738, 0., 716178., 11842., 22.127, 0.366, 6656., 0.206, 
  "people tested", 39.81, 3.2365998*^7, 96.254, 29.9, 6.293, 3.407, 
  26808.164, 0.1, 260.942, 16.74, 1., 42.4, "", 1.9, 76.16}, 
 {"MYS", "Asia", "Malaysia", "2020-06-26", 8600., 4., 121., 0., 265.711, 
  0.124, 3.738, 0., 729116., 12938., 22.527, 0.4, 7795., 0.241, 
  "people tested", 39.81, 3.2365998*^7, 96.254, 29.9, 6.293, 3.407, 
  26808.164, 0.1, 260.942, 16.74, 1., 42.4, "", 1.9, 76.16}, 
 {"MYS", "Asia", "Malaysia", "2020-06-27", 8606., 6., 121., 0., 265.896, 
  0.185, 3.738, 0., 739458., 10342., 22.847, 0.32, 8519., 0.263, 
  "people tested", 39.81, 3.2365998*^7, 96.254, 29.9, 6.293, 3.407, 
  26808.164, 0.1, 260.942, 16.74, 1., 42.4, "", 1.9, 76.16}, 
 {"MYS", "Asia", "Malaysia", "2020-06-28", 8616., 10., 121., 0., 266.205, 
  0.309, 3.738, 0., 749950., 10492., 23.171, 0.324, 9426., 0.291, 
  "people tested", 39.81, 3.2365998*^7, 96.254, 29.9, 6.293, 3.407, 
  26808.164, 0.1, 260.942, 16.74, 1., 42.4, "", 1.9, 76.16}, 
 {"MYS", "Asia", "Malaysia", "2020-06-29", 8634., 18., 121., 0., 266.761, 
  0.556, 3.738, 0., 756171., 6221., 23.363, 0.192, 9895., 0.306, 
  "people tested", 39.81, 3.2365998*^7, 96.254, 29.9, 6.293, 3.407, 
  26808.164, 0.1, 260.942, 16.74, 1., 42.4, "", 1.9, 76.16}, 
 {"MYS", "Asia", "Malaysia", "2020-06-30", 8637., 3., 121., 0., 266.854, 
  0.093, 3.738, 0., 764999., 8828., 23.636, 0.273, 10199., 0.315, 
  "people tested", 39.81, 3.2365998*^7, 96.254, 29.9, 6.293, 3.407, 
  26808.164, 0.1, 260.942, 16.74, 1., 42.4, "", 1.9, 76.16}, 
 {"MYS", "Asia", "Malaysia", "2020-07-01", 8639., 2., 121., 0., 266.916, 
  0.062, 3.738, 0., 773911., 8912., 23.911, 0.275, 9939., 0.307, 
  "people tested", 39.81, 3.2365998*^7, 96.254, 29.9, 6.293, 3.407, 
  26808.164, 0.1, 260.942, 16.74, 1., 42.4, "", 1.9, 76.16}, 
 {"MYS", "Asia", "Malaysia", "2020-07-02", 8640., 1., 121., 0., 266.947, 
  0.031, 3.738, 0., 782638., 8727., 24.181, 0.27, 9494., 0.293, 
  "people tested", 39.81, 3.2365998*^7, 96.254, 29.9, 6.293, 3.407, 
  26808.164, 0.1, 260.942, 16.74, 1., 42.4, "", 1.9, 76.16}, 
 {"MYS", "Asia", "Malaysia", "2020-07-03", 8643., 3., 121., 0., 267.04, 
  0.093, 3.738, 0., 790859., 8221., 24.435, 0.254, 8820., 0.273, 
  "people tested", "", 3.2365998*^7, 96.254, 29.9, 6.293, 3.407, 26808.164, 
  0.1, 260.942, 16.74, 1., 42.4, "", 1.9, 76.16}, 
 {"MYS", "Asia", "Malaysia", "2020-07-04", 8648., 5., 121., 0., 267.194, 
  0.154, 3.738, 0., 797796., 6937., 24.649, 0.214, 8334., 0.257, 
  "people tested", "", 3.2365998*^7, 96.254, 29.9, 6.293, 3.407, 26808.164, 
  0.1, 260.942, 16.74, 1., 42.4, "", 1.9, 76.16}, 
 {"MYS", "Asia", "Malaysia", "2020-07-05", 8658., 10., 121., 0., 267.503, 
  0.309, 3.738, 0., 804518., 6722., 24.857, 0.208, 7795., 0.241, 
  "people tested", "", 3.2365998*^7, 96.254, 29.9, 6.293, 3.407, 26808.164, 
  0.1, 260.942, 16.74, 1., 42.4, "", 1.9, 76.16}, 
 {"MYS", "Asia", "Malaysia", "2020-07-06", 8658., 0., 121., 0., 267.503, 0., 
  3.738, 0., 810057., 5539., 25.028, 0.171, 7698., 0.238, "people tested", 
  "", 3.2365998*^7, 96.254, 29.9, 6.293, 3.407, 26808.164, 0.1, 260.942, 
  16.74, 1., 42.4, "", 1.9, 76.16}, {"MYS", "Asia", "Malaysia", "2020-07-07", 
  8668., 10., 121., 0., 267.812, 0.309, 3.738, 0., "", "", "", "", "", "", 
  "", "", 3.2365998*^7, 96.254, 29.9, 6.293, 3.407, 26808.164, 0.1, 260.942, 
  16.74, 1., 42.4, "", 1.9, 76.16}, {"MYS", "Asia", "Malaysia", "2020-07-08", 
  8674., 6., 121., 0., 267.997, 0.185, 3.738, 0., "", "", "", "", "", "", "", 
  "", 3.2365998*^7, 96.254, 29.9, 6.293, 3.407, 26808.164, 0.1, 260.942, 
  16.74, 1., 42.4, "", 1.9, 76.16}, {"MDV", "Asia", "Maldives", "2020-03-08", 
  2., 2., 0., 0., 3.7, 3.7, 0., 0., "", "", "", "", "", "", "", "", 540542., 
  1454.433, 30.6, 4.12, 2.875, 15183.616, "", 164.905, 9.19, 2.1, 55., 
  95.803, "", 78.92}, {"MDV", "Asia", "Maldives", "2020-03-09", 4., 2., 0., 
  0., 7.4, 3.7, 0., 0., "", "", "", "", "", "", "", "", 540542., 1454.433, 
  30.6, 4.12, 2.875, 15183.616, "", 164.905, 9.19, 2.1, 55., 95.803, "", 
  78.92}, {"MDV", "Asia", "Maldives", "2020-03-11", 6., 2., 0., 0., 11.1, 
  3.7, 0., 0., "", "", "", "", "", "", "", "", 540542., 1454.433, 30.6, 4.12, 
  2.875, 15183.616, "", 164.905, 9.19, 2.1, 55., 95.803, "", 78.92}, 
 {"MDV", "Asia", "Maldives", "2020-03-12", 8., 2., 0., 0., 14.8, 3.7, 0., 0., 
  "", "", "", "", "", "", "", "", 540542., 1454.433, 30.6, 4.12, 2.875, 
  15183.616, "", 164.905, 9.19, 2.1, 55., 95.803, "", 78.92}, 
 {"MDV", "Asia", "Maldives", "2020-03-14", 9., 1., 0., 0., 16.65, 1.85, 0., 
  0., "", "", "", "", "", "", "", "", 540542., 1454.433, 30.6, 4.12, 2.875, 
  15183.616, "", 164.905, 9.19, 2.1, 55., 95.803, "", 78.92}, 
 {"MDV", "Asia", "Maldives", "2020-03-15", 9., 0., 0., 0., 16.65, 0., 0., 0., 
  "", "", "", "", "", "", "", "", 540542., 1454.433, 30.6, 4.12, 2.875, 
  15183.616, "", 164.905, 9.19, 2.1, 55., 95.803, "", 78.92}, 
 {"MDV", "Asia", "Maldives", "2020-03-16", 13., 4., 0., 0., 24.05, 7.4, 0., 
  0., 221., "", 0.409, "", "", "", "samples tested", "", 540542., 1454.433, 
  30.6, 4.12, 2.875, 15183.616, "", 164.905, 9.19, 2.1, 55., 95.803, "", 
  78.92}, {"MDV", "Asia", "Maldives", "2020-03-17", 13., 0., 0., 0., 24.05, 
  0., 0., 0., 254., 33., 0.47, 0.061, "", "", "samples tested", "", 540542., 
  1454.433, 30.6, 4.12, 2.875, 15183.616, "", 164.905, 9.19, 2.1, 55., 
  95.803, "", 78.92}, {"MDV", "Asia", "Maldives", "2020-03-18", 13., 0., 0., 
  0., 24.05, 0., 0., 0., 463., 209., 0.857, 0.387, "", "", "samples tested", 
  "", 540542., 1454.433, 30.6, 4.12, 2.875, 15183.616, "", 164.905, 9.19, 
  2.1, 55., 95.803, "", 78.92}, {"MDV", "Asia", "Maldives", "2020-03-19", 
  13., 0., 0., 0., 24.05, 0., 0., 0., 519., 56., 0.96, 0.104, "", "", 
  "samples tested", "", 540542., 1454.433, 30.6, 4.12, 2.875, 15183.616, "", 
  164.905, 9.19, 2.1, 55., 95.803, "", 78.92}, 
 {"MDV", "Asia", "Maldives", "2020-03-20", 13., 0., 0., 0., 24.05, 0., 0., 
  0., 563., 44., 1.042, 0.081, "", "", "samples tested", "", 540542., 
  1454.433, 30.6, 4.12, 2.875, 15183.616, "", 164.905, 9.19, 2.1, 55., 
  95.803, "", 78.92}, {"MDV", "Asia", "Maldives", "2020-03-21", 13., 0., 0., 
  0., 24.05, 0., 0., 0., 593., 30., 1.097, 0.055, "", "", "samples tested", 
  "", 540542., 1454.433, 30.6, 4.12, 2.875, 15183.616, "", 164.905, 9.19, 
  2.1, 55., 95.803, "", 78.92}, {"MDV", "Asia", "Maldives", "2020-03-22", 
  13., 0., 0., 0., 24.05, 0., 0., 0., 643., 50., 1.19, 0.092, "", "", 
  "samples tested", "", 540542., 1454.433, 30.6, 4.12, 2.875, 15183.616, "", 
  164.905, 9.19, 2.1, 55., 95.803, "", 78.92}, 
 {"MDV", "Asia", "Maldives", "2020-03-23", 13., 0., 0., 0., 24.05, 0., 0., 
  0., 673., 30., 1.245, 0.055, 65., 0.12, "samples tested", "", 540542., 
  1454.433, 30.6, 4.12, 2.875, 15183.616, "", 164.905, 9.19, 2.1, 55., 
  95.803, "", 78.92}, {"MDV", "Asia", "Maldives", "2020-03-24", 13., 0., 0., 
  0., 24.05, 0., 0., 0., "", "", "", "", 67., 0.124, "samples tested", "", 
  540542., 1454.433, 30.6, 4.12, 2.875, 15183.616, "", 164.905, 9.19, 2.1, 
  55., 95.803, "", 78.92}, {"MDV", "Asia", "Maldives", "2020-03-25", 13., 0., 
  0., 0., 24.05, 0., 0., 0., 776., "", 1.436, "", 45., 0.083, 
  "samples tested", "", 540542., 1454.433, 30.6, 4.12, 2.875, 15183.616, "", 
  164.905, 9.19, 2.1, 55., 95.803, "", 78.92}, 
 {"MDV", "Asia", "Maldives", "2020-03-26", 13., 0., 0., 0., 24.05, 0., 0., 
  0., 799., 23., 1.478, 0.043, 40., 0.074, "samples tested", "", 540542., 
  1454.433, 30.6, 4.12, 2.875, 15183.616, "", 164.905, 9.19, 2.1, 55., 
  95.803, "", 78.92}, {"MDV", "Asia", "Maldives", "2020-03-27", 13., 0., 0., 
  0., 24.05, 0., 0., 0., 823., 24., 1.523, 0.044, 37., 0.068, 
  "samples tested", "", 540542., 1454.433, 30.6, 4.12, 2.875, 15183.616, "", 
  164.905, 9.19, 2.1, 55., 95.803, "", 78.92}, 
 {"MDV", "Asia", "Maldives", "2020-03-28", 14., 1., 0., 0., 25.9, 1.85, 0., 
  0., 880., 57., 1.628, 0.105, 41., 0.076, "samples tested", "", 540542., 
  1454.433, 30.6, 4.12, 2.875, 15183.616, "", 164.905, 9.19, 2.1, 55., 
  95.803, "", 78.92}, {"MDV", "Asia", "Maldives", "2020-03-29", 16., 2., 0., 
  0., 29.6, 3.7, 0., 0., 916., 36., 1.695, 0.067, 39., 0.072, 
  "samples tested", "", 540542., 1454.433, 30.6, 4.12, 2.875, 15183.616, "", 
  164.905, 9.19, 2.1, 55., 95.803, "", 78.92}, 
 {"MDV", "Asia", "Maldives", "2020-03-30", 17., 1., 0., 0., 31.45, 1.85, 0., 
  0., "", "", "", "", 50., 0.092, "samples tested", "", 540542., 1454.433, 
  30.6, 4.12, 2.875, 15183.616, "", 164.905, 9.19, 2.1, 55., 95.803, "", 
  78.92}, {"MDV", "Asia", "Maldives", "2020-03-31", 17., 0., 0., 0., 31.45, 
  0., 0., 0., 1132., "", 2.094, "", 58., 0.107, "samples tested", "", 
  540542., 1454.433, 30.6, 4.12, 2.875, 15183.616, "", 164.905, 9.19, 2.1, 
  55., 95.803, "", 78.92}, {"MDV", "Asia", "Maldives", "2020-04-01", 18., 1., 
  0., 0., 33.3, 1.85, 0., 0., 1199., 67., 2.218, 0.124, 60., 0.111, 
  "samples tested", "", 540542., 1454.433, 30.6, 4.12, 2.875, 15183.616, "", 
  164.905, 9.19, 2.1, 55., 95.803, "", 78.92}, 
 {"MDV", "Asia", "Maldives", "2020-04-02", 19., 1., 0., 0., 35.15, 1.85, 0., 
  0., 1291., 92., 2.388, 0.17, 70., 0.129, "samples tested", "", 540542., 
  1454.433, 30.6, 4.12, 2.875, 15183.616, "", 164.905, 9.19, 2.1, 55., 
  95.803, "", 78.92}, {"MDV", "Asia", "Maldives", "2020-04-03", 19., 0., 0., 
  0., 35.15, 0., 0., 0., 1383., 92., 2.559, 0.17, 80., 0.148, 
  "samples tested", "", 540542., 1454.433, 30.6, 4.12, 2.875, 15183.616, "", 
  164.905, 9.19, 2.1, 55., 95.803, "", 78.92}, 
 {"MDV", "Asia", "Maldives", "2020-04-04", 19., 0., 0., 0., 35.15, 0., 0., 
  0., 1486., 103., 2.749, 0.191, 87., 0.161, "samples tested", "", 540542., 
  1454.433, 30.6, 4.12, 2.875, 15183.616, "", 164.905, 9.19, 2.1, 55., 
  95.803, "", 78.92}, {"MDV", "Asia", "Maldives", "2020-04-05", 19., 0., 0., 
  0., 35.15, 0., 0., 0., 1508., 22., 2.79, 0.041, 85., 0.157, 
  "samples tested", "", 540542., 1454.433, 30.6, 4.12, 2.875, 15183.616, "", 
  164.905, 9.19, 2.1, 55., 95.803, "", 78.92}, 
 {"MDV", "Asia", "Maldives", "2020-04-06", 19., 0., 0., 0., 35.15, 0., 0., 
  0., 1793., 285., 3.317, 0.527, 110., 0.203, "samples tested", "", 540542., 
  1454.433, 30.6, 4.12, 2.875, 15183.616, "", 164.905, 9.19, 2.1, 55., 
  95.803, "", 78.92}, {"MDV", "Asia", "Maldives", "2020-04-07", 19., 0., 0., 
  0., 35.15, 0., 0., 0., "", "", "", "", 125., 0.231, "samples tested", "", 
  540542., 1454.433, 30.6, 4.12, 2.875, 15183.616, "", 164.905, 9.19, 2.1, 
  55., 95.803, "", 78.92}, {"MDV", "Asia", "Maldives", "2020-04-08", 19., 0., 
  0., 0., 35.15, 0., 0., 0., "", "", "", "", 146., 0.27, "samples tested", 
  "", 540542., 1454.433, 30.6, 4.12, 2.875, 15183.616, "", 164.905, 9.19, 
  2.1, 55., 95.803, "", 78.92}, {"MDV", "Asia", "Maldives", "2020-04-09", 
  19., 0., 0., 0., 35.15, 0., 0., 0., 2434., "", 4.503, "", 163., 0.302, 
  "samples tested", "", 540542., 1454.433, 30.6, 4.12, 2.875, 15183.616, "", 
  164.905, 9.19, 2.1, 55., 95.803, "", 78.92}, 
 {"MDV", "Asia", "Maldives", "2020-04-10", 19., 0., 0., 0., 35.15, 0., 0., 
  0., "", "", "", "", 160., 0.296, "samples tested", "", 540542., 1454.433, 
  30.6, 4.12, 2.875, 15183.616, "", 164.905, 9.19, 2.1, 55., 95.803, "", 
  78.92}, {"MDV", "Asia", "Maldives", "2020-04-11", 19., 0., 0., 0., 35.15, 
  0., 0., 0., "", "", "", "", 154., 0.285, "samples tested", "", 540542., 
  1454.433, 30.6, 4.12, 2.875, 15183.616, "", 164.905, 9.19, 2.1, 55., 
  95.803, "", 78.92}, {"MDV", "Asia", "Maldives", "2020-04-12", 19., 0., 0., 
  0., 35.15, 0., 0., 0., 2632., "", 4.869, "", 161., 0.298, "samples tested", 
  "", 540542., 1454.433, 30.6, 4.12, 2.875, 15183.616, "", 164.905, 9.19, 
  2.1, 55., 95.803, "", 78.92}, {"MDV", "Asia", "Maldives", "2020-04-13", 
  20., 1., 0., 0., 37., 1.85, 0., 0., 2692., 60., 4.98, 0.111, 128., 0.237, 
  "samples tested", "", 540542., 1454.433, 30.6, 4.12, 2.875, 15183.616, "", 
  164.905, 9.19, 2.1, 55., 95.803, "", 78.92}, 
 {"MDV", "Asia", "Maldives", "2020-04-14", 20., 0., 0., 0., 37., 0., 0., 0., 
  2716., 24., 5.025, 0.044, 101., 0.187, "samples tested", "", 540542., 
  1454.433, 30.6, 4.12, 2.875, 15183.616, "", 164.905, 9.19, 2.1, 55., 
  95.803, "", 78.92}, {"MDV", "Asia", "Maldives", "2020-04-15", 21., 1., 0., 
  0., 38.85, 1.85, 0., 0., 3090., 374., 5.716, 0.692, 124., 0.229, 
  "samples tested", "", 540542., 1454.433, 30.6, 4.12, 2.875, 15183.616, "", 
  164.905, 9.19, 2.1, 55., 95.803, "", 78.92}, 
 {"MDV", "Asia", "Maldives", "2020-04-16", 21., 0., 0., 0., 38.85, 0., 0., 
  0., 3178., 88., 5.879, 0.163, 106., 0.196, "samples tested", "", 540542., 
  1454.433, 30.6, 4.12, 2.875, 15183.616, "", 164.905, 9.19, 2.1, 55., 
  95.803, "", 78.92}, {"MDV", "Asia", "Maldives", "2020-04-17", 25., 4., 0., 
  0., 46.25, 7.4, 0., 0., "", "", "", "", 127., 0.235, "samples tested", "", 
  540542., 1454.433, 30.6, 4.12, 2.875, 15183.616, "", 164.905, 9.19, 2.1, 
  55., 95.803, "", 78.92}, {"MDV", "Asia", "Maldives", "2020-04-18", 29., 4., 
  0., 0., 53.65, 7.4, 0., 0., "", "", "", "", 148., 0.274, "samples tested", 
  "", 540542., 1454.433, 30.6, 4.12, 2.875, 15183.616, "", 164.905, 9.19, 
  2.1, 55., 95.803, "", 78.92}, {"MDV", "Asia", "Maldives", "2020-04-19", 
  35., 6., 0., 0., 64.75, 11.1, 0., 0., "", "", "", "", 168., 0.311, 
  "samples tested", "", 540542., 1454.433, 30.6, 4.12, 2.875, 15183.616, "", 
  164.905, 9.19, 2.1, 55., 95.803, "", 78.92}, 
 {"MDV", "Asia", "Maldives", "2020-04-20", 52., 17., 0., 0., 96.2, 31.45, 0., 
  0., "", "", "", "", 190., 0.351, "samples tested", "", 540542., 1454.433, 
  30.6, 4.12, 2.875, 15183.616, "", 164.905, 9.19, 2.1, 55., 95.803, "", 
  78.92}, {"MDV", "Asia", "Maldives", "2020-04-21", 69., 17., 0., 0., 127.65, 
  31.45, 0., 0., "", "", "", "", 216., 0.4, "samples tested", "", 540542., 
  1454.433, 30.6, 4.12, 2.875, 15183.616, "", 164.905, 9.19, 2.1, 55., 
  95.803, "", 78.92}, {"MDV", "Asia", "Maldives", "2020-04-22", 85., 16., 0., 
  0., 157.25, 29.6, 0., 0., "", "", "", "", 193., 0.357, "samples tested", 
  "", 540542., 1454.433, 30.6, 4.12, 2.875, 15183.616, "", 164.905, 9.19, 
  2.1, 55., 95.803, "", 78.92}, {"MDV", "Asia", "Maldives", "2020-04-23", 
  85., 0., 0., 0., 157.25, 0., 0., 0., 4650., "", 8.602, "", 210., 0.388, 
  "samples tested", "", 540542., 1454.433, 30.6, 4.12, 2.875, 15183.616, "", 
  164.905, 9.19, 2.1, 55., 95.803, "", 78.92}, 
 {"MDV", "Asia", "Maldives", "2020-04-24", 110., 25., 0., 0., 203.499, 46.25, 
  0., 0., 5199., 549., 9.618, 1.016, 259., 0.479, "samples tested", "", 
  540542., 1454.433, 30.6, 4.12, 2.875, 15183.616, "", 164.905, 9.19, 2.1, 
  55., 95.803, "", 78.92}, {"MDV", "Asia", "Maldives", "2020-04-25", 128., 
  18., 0., 0., 236.799, 33.3, 0., 0., 5462., 263., 10.105, 0.487, 266., 
  0.492, "samples tested", "", 540542., 1454.433, 30.6, 4.12, 2.875, 
  15183.616, "", 164.905, 9.19, 2.1, 55., 95.803, "", 78.92}, 
 {"MDV", "Asia", "Maldives", "2020-04-26", 137., 9., 0., 0., 253.449, 16.65, 
  0., 0., 5890., 428., 10.896, 0.792, 297., 0.549, "samples tested", "", 
  540542., 1454.433, 30.6, 4.12, 2.875, 15183.616, "", 164.905, 9.19, 2.1, 
  55., 95.803, "", 78.92}, {"MDV", "Asia", "Maldives", "2020-04-27", 214., 
  77., 0., 0., 395.899, 142.45, 0., 0., 6216., 326., 11.5, 0.603, 314., 
  0.581, "samples tested", "", 540542., 1454.433, 30.6, 4.12, 2.875, 
  15183.616, "", 164.905, 9.19, 2.1, 55., 95.803, "", 78.92}, 
 {"MDV", "Asia", "Maldives", "2020-04-28", 214., 0., 0., 0., 395.899, 0., 0., 
  0., 6636., 420., 12.277, 0.777, 344., 0.636, "samples tested", "", 540542., 
  1454.433, 30.6, 4.12, 2.875, 15183.616, "", 164.905, 9.19, 2.1, 55., 
  95.803, "", 78.92}, {"MDV", "Asia", "Maldives", "2020-04-29", 245., 31., 
  0., 0., 453.249, 57.35, 0., 0., "", "", "", "", 362., 0.67, 
  "samples tested", "", 540542., 1454.433, 30.6, 4.12, 2.875, 15183.616, "", 
  164.905, 9.19, 2.1, 55., 95.803, "", 78.92}, 
 {"MDV", "Asia", "Maldives", "2020-04-30", 277., 32., 0., 0., 512.449, 59.2, 
  0., 0., 7311., "", 13.525, "", 380., 0.703, "samples tested", "", 540542., 
  1454.433, 30.6, 4.12, 2.875, 15183.616, "", 164.905, 9.19, 2.1, 55., 
  95.803, "", 78.92}, {"MDV", "Asia", "Maldives", "2020-05-01", 468., 191., 
  1., 1., 865.798, 353.349, 1.85, 1.85, 7754., 443., 14.345, 0.82, 365., 
  0.675, "samples tested", "", 540542., 1454.433, 30.6, 4.12, 2.875, 
  15183.616, "", 164.905, 9.19, 2.1, 55., 95.803, "", 78.92}, 
 {"MDV", "Asia", "Maldives", "2020-05-02", 491., 23., 1., 0., 908.348, 42.55, 
  1.85, 0., 8219., 465., 15.205, 0.86, 394., 0.729, "samples tested", "", 
  540542., 1454.433, 30.6, 4.12, 2.875, 15183.616, "", 164.905, 9.19, 2.1, 
  55., 95.803, "", 78.92}, {"MDV", "Asia", "Maldives", "2020-05-03", 519., 
  28., 1., 0., 960.147, 51.8, 1.85, 0., 8601., 382., 15.912, 0.707, 387., 
  0.716, "samples tested", "", 540542., 1454.433, 30.6, 4.12, 2.875, 
  15183.616, "", 164.905, 9.19, 2.1, 55., 95.803, "", 78.92}, 
 {"MDV", "Asia", "Maldives", "2020-05-04", 527., 8., 1., 0., 974.947, 14.8, 
  1.85, 0., 8889., 288., 16.445, 0.533, 382., 0.707, "samples tested", "", 
  540542., 1454.433, 30.6, 4.12, 2.875, 15183.616, "", 164.905, 9.19, 2.1, 
  55., 95.803, "", 78.92}, {"MDV", "Asia", "Maldives", "2020-05-05", 551., 
  24., 1., 0., 1019.347, 44.4, 1.85, 0., 9386., 497., 17.364, 0.919, 393., 
  0.727, "samples tested", "", 540542., 1454.433, 30.6, 4.12, 2.875, 
  15183.616, "", 164.905, 9.19, 2.1, 55., 95.803, "", 78.92}, 
 {"MDV", "Asia", "Maldives", "2020-05-06", 573., 22., 1., 0., 1060.047, 40.7, 
  1.85, 0., 9868., 482., 18.256, 0.892, 414., 0.766, "samples tested", "", 
  540542., 1454.433, 30.6, 4.12, 2.875, 15183.616, "", 164.905, 9.19, 2.1, 
  55., 95.803, "", 78.92}, {"MDV", "Asia", "Maldives", "2020-05-07", 617., 
  44., 2., 1., 1141.447, 81.4, 3.7, 1.85, 10275., 407., 19.009, 0.753, 423., 
  0.783, "samples tested", "", 540542., 1454.433, 30.6, 4.12, 2.875, 
  15183.616, "", 164.905, 9.19, 2.1, 55., 95.803, "", 78.92}, 
 {"MDV", "Asia", "Maldives", "2020-05-08", 642., 25., 3., 1., 1187.697, 
  46.25, 5.55, 1.85, 10749., 474., 19.886, 0.877, 428., 0.792, 
  "samples tested", "", 540542., 1454.433, 30.6, 4.12, 2.875, 15183.616, "", 
  164.905, 9.19, 2.1, 55., 95.803, "", 78.92}, 
 {"MDV", "Asia", "Maldives", "2020-05-09", 644., 2., 3., 0., 1191.397, 3.7, 
  5.55, 0., 11337., 588., 20.973, 1.088, 445., 0.823, "samples tested", "", 
  540542., 1454.433, 30.6, 4.12, 2.875, 15183.616, "", 164.905, 9.19, 2.1, 
  55., 95.803, "", 78.92}, {"MDV", "Asia", "Maldives", "2020-05-10", 790., 
  146., 3., 0., 1461.496, 270.099, 5.55, 0., 11816., 479., 21.86, 0.886, 
  459., 0.849, "samples tested", "", 540542., 1454.433, 30.6, 4.12, 2.875, 
  15183.616, "", 164.905, 9.19, 2.1, 55., 95.803, "", 78.92}, 
 {"MDV", "Asia", "Maldives", "2020-05-11", 835., 45., 3., 0., 1544.746, 
  83.25, 5.55, 0., 12246., 430., 22.655, 0.795, 480., 0.888, 
  "samples tested", "", 540542., 1454.433, 30.6, 4.12, 2.875, 15183.616, "", 
  164.905, 9.19, 2.1, 55., 95.803, "", 78.92}, 
 {"MDV", "Asia", "Maldives", "2020-05-12", 897., 62., 3., 0., 1659.446, 
  114.7, 5.55, 0., 12401., 155., 22.942, 0.287, 431., 0.797, 
  "samples tested", "", 540542., 1454.433, 30.6, 4.12, 2.875, 15183.616, "", 
  164.905, 9.19, 2.1, 55., 95.803, "", 78.92}, 
 {"MDV", "Asia", "Maldives", "2020-05-13", 904., 7., 3., 0., 1672.395, 12.95, 
  5.55, 0., "", "", "", "", 425., 0.786, "samples tested", "", 540542., 
  1454.433, 30.6, 4.12, 2.875, 15183.616, "", 164.905, 9.19, 2.1, 55., 
  95.803, "", 78.92}, {"MDV", "Asia", "Maldives", "2020-05-14", 955., 51., 
  4., 1., 1766.745, 94.35, 7.4, 1.85, 13291., "", 24.588, "", 431., 0.797, 
  "samples tested", "", 540542., 1454.433, 30.6, 4.12, 2.875, 15183.616, "", 
  164.905, 9.19, 2.1, 55., 95.803, "", 78.92}, 
 {"MDV", "Asia", "Maldives", "2020-05-15", 982., 27., 4., 0., 1816.695, 
  49.95, 7.4, 0., 13689., 398., 25.325, 0.736, 420., 0.777, "samples tested", 
  "", 540542., 1454.433, 30.6, 4.12, 2.875, 15183.616, "", 164.905, 9.19, 
  2.1, 55., 95.803, "", 78.92}, {"MDV", "Asia", "Maldives", "2020-05-16", 
  1031., 49., 4., 0., 1907.345, 90.65, 7.4, 0., 14476., 787., 26.781, 1.456, 
  448., 0.829, "samples tested", "", 540542., 1454.433, 30.6, 4.12, 2.875, 
  15183.616, "", 164.905, 9.19, 2.1, 55., 95.803, "", 78.92}, 
 {"MDV", "Asia", "Maldives", "2020-05-17", 1078., 47., 4., 0., 1994.295, 
  86.95, 7.4, 0., 14854., 378., 27.48, 0.699, 434., 0.803, "samples tested", 
  "", 540542., 1454.433, 30.6, 4.12, 2.875, 15183.616, "", 164.905, 9.19, 
  2.1, 55., 95.803, "", 78.92}, {"MDV", "Asia", "Maldives", "2020-05-18", 
  1094., 16., 4., 0., 2023.895, 29.6, 7.4, 0., 15280., 426., 28.268, 0.788, 
  433., 0.801, "samples tested", "", 540542., 1454.433, 30.6, 4.12, 2.875, 
  15183.616, "", 164.905, 9.19, 2.1, 55., 95.803, "", 78.92}, 
 {"MDV", "Asia", "Maldives", "2020-05-19", 1106., 12., 4., 0., 2046.094, 
  22.2, 7.4, 0., 15827., 547., 29.28, 1.012, 489., 0.905, "samples tested", 
  "", 540542., 1454.433, 30.6, 4.12, 2.875, 15183.616, "", 164.905, 9.19, 
  2.1, 55., 95.803, "", 78.92}, {"MDV", "Asia", "Maldives", "2020-05-20", 
  1143., 37., 4., 0., 2114.544, 68.45, 7.4, 0., 16351., 524., 30.249, 0.969, 
  501., 0.927, "samples tested", "", 540542., 1454.433, 30.6, 4.12, 2.875, 
  15183.616, "", 164.905, 9.19, 2.1, 55., 95.803, "", 78.92}, 
 {"MDV", "Asia", "Maldives", "2020-05-21", 1186., 43., 4., 0., 2194.094, 
  79.55, 7.4, 0., 16846., 495., 31.165, 0.916, 508., 0.94, "samples tested", 
  "", 540542., 1454.433, 30.6, 4.12, 2.875, 15183.616, "", 164.905, 9.19, 
  2.1, 55., 95.803, "", 78.92}, {"MDV", "Asia", "Maldives", "2020-05-22", 
  1216., 30., 4., 0., 2249.594, 55.5, 7.4, 0., 17174., 328., 31.772, 0.607, 
  498., 0.921, "samples tested", "", 540542., 1454.433, 30.6, 4.12, 2.875, 
  15183.616, "", 164.905, 9.19, 2.1, 55., 95.803, "", 78.92}, 
 {"MDV", "Asia", "Maldives", "2020-05-23", 1274., 58., 4., 0., 2356.894, 
  107.3, 7.4, 0., 17772., 598., 32.878, 1.106, 471., 0.871, "samples tested", 
  "", 540542., 1454.433, 30.6, 4.12, 2.875, 15183.616, "", 164.905, 9.19, 
  2.1, 55., 95.803, "", 78.92}, {"MDV", "Asia", "Maldives", "2020-05-24", 
  1303., 29., 4., 0., 2410.543, 53.65, 7.4, 0., 18483., 711., 34.193, 1.315, 
  518., 0.958, "samples tested", "", 540542., 1454.433, 30.6, 4.12, 2.875, 
  15183.616, "", 164.905, 9.19, 2.1, 55., 95.803, "", 78.92}, 
 {"MDV", "Asia", "Maldives", "2020-05-25", 1371., 68., 4., 0., 2536.343, 
  125.8, 7.4, 0., 19159., 676., 35.444, 1.251, 554., 1.025, "samples tested", 
  "", 540542., 1454.433, 30.6, 4.12, 2.875, 15183.616, "", 164.905, 9.19, 
  2.1, 55., 95.803, "", 78.92}, {"MDV", "Asia", "Maldives", "2020-05-26", 
  1395., 24., 4., 0., 2580.743, 44.4, 7.4, 0., 20020., 861., 37.037, 1.593, 
  599., 1.108, "samples tested", "", 540542., 1454.433, 30.6, 4.12, 2.875, 
  15183.616, "", 164.905, 9.19, 2.1, 55., 95.803, "", 78.92}, 
 {"MDV", "Asia", "Maldives", "2020-05-27", 1438., 43., 5., 1., 2660.293, 
  79.55, 9.25, 1.85, 20842., 822., 38.558, 1.521, 642., 1.188, 
  "samples tested", "", 540542., 1454.433, 30.6, 4.12, 2.875, 15183.616, "", 
  164.905, 9.19, 2.1, 55., 95.803, "", 78.92}, 
 {"MDV", "Asia", "Maldives", "2020-05-28", 1457., 19., 5., 0., 2695.443, 
  35.15, 9.25, 0., 21639., 797., 40.032, 1.474, 685., 1.267, 
  "samples tested", "", 540542., 1454.433, 30.6, 4.12, 2.875, 15183.616, "", 
  164.905, 9.19, 2.1, 55., 95.803, "", 78.92}, 
 {"MDV", "Asia", "Maldives", "2020-05-29", 1513., 56., 5., 0., 2799.042, 
  103.6, 9.25, 0., 22319., 680., 41.29, 1.258, 735., 1.36, "samples tested", 
  "", 540542., 1454.433, 30.6, 4.12, 2.875, 15183.616, "", 164.905, 9.19, 
  2.1, 55., 95.803, "", 78.92}, {"MDV", "Asia", "Maldives", "2020-05-30", 
  1591., 78., 5., 0., 2943.342, 144.3, 9.25, 0., 23127., 808., 42.785, 1.495, 
  765., 1.415, "samples tested", "", 540542., 1454.433, 30.6, 4.12, 2.875, 
  15183.616, "", 164.905, 9.19, 2.1, 55., 95.803, "", 78.92}, 
 {"MDV", "Asia", "Maldives", "2020-05-31", 1672., 81., 5., 0., 3093.192, 
  149.85, 9.25, 0., 23825., 698., 44.076, 1.291, 763., 1.412, 
  "samples tested", "", 540542., 1454.433, 30.6, 4.12, 2.875, 15183.616, "", 
  164.905, 9.19, 2.1, 55., 95.803, "", 78.92}, 
 {"MDV", "Asia", "Maldives", "2020-06-01", 1773., 101., 5., 0., 3280.041, 
  186.849, 9.25, 0., 24784., 959., 45.85, 1.774, 804., 1.487, 
  "samples tested", "", 540542., 1454.433, 30.6, 4.12, 2.875, 15183.616, "", 
  164.905, 9.19, 2.1, 55., 95.803, "", 78.92}, 
 {"MDV", "Asia", "Maldives", "2020-06-02", 1829., 56., 6., 1., 3383.641, 
  103.6, 11.1, 1.85, 25591., 807., 47.343, 1.493, 796., 1.473, 
  "samples tested", "", 540542., 1454.433, 30.6, 4.12, 2.875, 15183.616, "", 
  164.905, 9.19, 2.1, 55., 95.803, "", 78.92}, 
 {"MDV", "Asia", "Maldives", "2020-06-03", 1841., 12., 7., 1., 3405.841, 
  22.2, 12.95, 1.85, 26243., 652., 48.549, 1.206, 772., 1.428, 
  "samples tested", "", 540542., 1454.433, 30.6, 4.12, 2.875, 15183.616, "", 
  164.905, 9.19, 2.1, 55., 95.803, "", 78.92}, 
 {"MDV", "Asia", "Maldives", "2020-06-04", 1850., 9., 7., 0., 3422.491, 
  16.65, 12.95, 0., 27044., 801., 50.031, 1.482, 772., 1.428, 
  "samples tested", "", 540542., 1454.433, 30.6, 4.12, 2.875, 15183.616, "", 
  164.905, 9.19, 2.1, 55., 95.803, "", 78.92}, 
 {"MDV", "Asia", "Maldives", "2020-06-05", 1872., 22., 7., 0., 3463.191, 
  40.7, 12.95, 0., 27977., 933., 51.757, 1.726, 808., 1.495, 
  "samples tested", "", 540542., 1454.433, 30.6, 4.12, 2.875, 15183.616, "", 
  164.905, 9.19, 2.1, 55., 95.803, "", 78.92}, 
 {"MDV", "Asia", "Maldives", "2020-06-06", 1883., 11., 7., 0., 3483.541, 
  20.35, 12.95, 0., 28707., 730., 53.108, 1.35, 797., 1.474, 
  "samples tested", "", 540542., 1454.433, 30.6, 4.12, 2.875, 15183.616, "", 
  164.905, 9.19, 2.1, 55., 95.803, "", 78.92}, 
 {"MDV", "Asia", "Maldives", "2020-06-07", 1901., 18., 7., 0., 3516.841, 
  33.3, 12.95, 0., 29582., 875., 54.727, 1.619, 822., 1.521, 
  "samples tested", "", 540542., 1454.433, 30.6, 4.12, 2.875, 15183.616, "", 
  164.905, 9.19, 2.1, 55., 95.803, "", 78.92}, 
 {"MDV", "Asia", "Maldives", "2020-06-08", 1903., 2., 8., 1., 3520.54, 3.7, 
  14.8, 1.85, "", "", "", "", 812., 1.502, "samples tested", "", 540542., 
  1454.433, 30.6, 4.12, 2.875, 15183.616, "", 164.905, 9.19, 2.1, 55., 
  95.803, "", 78.92}, {"MDV", "Asia", "Maldives", "2020-06-09", 1916., 13., 
  8., 0., 3544.59, 24.05, 14.8, 0., 31355., "", 58.007, "", 823., 1.523, 
  "samples tested", "", 540542., 1454.433, 30.6, 4.12, 2.875, 15183.616, "", 
  164.905, 9.19, 2.1, 55., 95.803, "", 78.92}, 
 {"MDV", "Asia", "Maldives", "2020-06-10", 1942., 26., 8., 0., 3592.69, 48.1, 
  14.8, 0., 32127., 772., 59.435, 1.428, 841., 1.556, "samples tested", "", 
  540542., 1454.433, 30.6, 4.12, 2.875, 15183.616, "", 164.905, 9.19, 2.1, 
  55., 95.803, "", 78.92}, {"MDV", "Asia", "Maldives", "2020-06-11", 1962., 
  20., 8., 0., 3629.69, 37., 14.8, 0., 32784., 657., 60.65, 1.215, 820., 
  1.517, "samples tested", "", 540542., 1454.433, 30.6, 4.12, 2.875, 
  15183.616, "", 164.905, 9.19, 2.1, 55., 95.803, "", 78.92}, 
 {"MDV", "Asia", "Maldives", "2020-06-12", 1976., 14., 8., 0., 3655.59, 25.9, 
  14.8, 0., 33348., 564., 61.694, 1.043, 767., 1.419, "samples tested", "", 
  540542., 1454.433, 30.6, 4.12, 2.875, 15183.616, "", 164.905, 9.19, 2.1, 
  55., 95.803, "", 78.92}, {"MDV", "Asia", "Maldives", "2020-06-13", 2003., 
  27., 8., 0., 3705.54, 49.95, 14.8, 0., 34112., 764., 63.107, 1.413, 772., 
  1.428, "samples tested", "", 540542., 1454.433, 30.6, 4.12, 2.875, 
  15183.616, "", 164.905, 9.19, 2.1, 55., 95.803, "", 78.92}, 
 {"MDV", "Asia", "Maldives", "2020-06-14", 2013., 10., 8., 0., 3724.04, 18.5, 
  14.8, 0., 34741., 629., 64.271, 1.164, 737., 1.363, "samples tested", "", 
  540542., 1454.433, 30.6, 4.12, 2.875, 15183.616, "", 164.905, 9.19, 2.1, 
  55., 95.803, "", 78.92}, {"MDV", "Asia", "Maldives", "2020-06-15", 2035., 
  22., 8., 0., 3764.74, 40.7, 14.8, 0., "", "", "", "", 762., 1.41, 
  "samples tested", "", 540542., 1454.433, 30.6, 4.12, 2.875, 15183.616, "", 
  164.905, 9.19, 2.1, 55., 95.803, "", 78.92}, 
 {"MDV", "Asia", "Maldives", "2020-06-16", 2065., 30., 8., 0., 3820.24, 55.5, 
  14.8, 0., 36857., "", 68.185, "", 786., 1.454, "samples tested", "", 
  540542., 1454.433, 30.6, 4.12, 2.875, 15183.616, "", 164.905, 9.19, 2.1, 
  55., 95.803, "", 78.92}, {"MDV", "Asia", "Maldives", "2020-06-17", 2094., 
  29., 8., 0., 3873.89, 53.65, 14.8, 0., 37491., 634., 69.358, 1.173, 766., 
  1.417, "samples tested", "", 540542., 1454.433, 30.6, 4.12, 2.875, 
  15183.616, "", 164.905, 9.19, 2.1, 55., 95.803, "", 78.92}, 
 {"MDV", "Asia", "Maldives", "2020-06-18", 2120., 26., 8., 0., 3921.989, 
  48.1, 14.8, 0., 38623., 1132., 71.452, 2.094, 834., 1.543, 
  "samples tested", "", 540542., 1454.433, 30.6, 4.12, 2.875, 15183.616, "", 
  164.905, 9.19, 2.1, 55., 95.803, "", 78.92}, 
 {"MDV", "Asia", "Maldives", "2020-06-19", 2137., 17., 8., 0., 3953.439, 
  31.45, 14.8, 0., "", "", "", "", 912., 1.687, "samples tested", "", 
  540542., 1454.433, 30.6, 4.12, 2.875, 15183.616, "", 164.905, 9.19, 2.1, 
  55., 95.803, "", 78.92}, {"MDV", "Asia", "Maldives", "2020-06-20", 2150., 
  13., 8., 0., 3977.489, 24.05, 14.8, 0., 40848., "", 75.569, "", 962., 1.78, 
  "samples tested", "", 540542., 1454.433, 30.6, 4.12, 2.875, 15183.616, "", 
  164.905, 9.19, 2.1, 55., 95.803, "", 78.92}, 
 {"MDV", "Asia", "Maldives", "2020-06-21", 2187., 37., 8., 0., 4045.939, 
  68.45, 14.8, 0., 41554., 706., 76.875, 1.306, 973., 1.8, "samples tested", 
  "", 540542., 1454.433, 30.6, 4.12, 2.875, 15183.616, "", 164.905, 9.19, 
  2.1, 55., 95.803, "", 78.92}, {"MDV", "Asia", "Maldives", "2020-06-22", 
  2203., 16., 8., 0., 4075.539, 29.6, 14.8, 0., 42830., 1276., 79.235, 2.361, 
  1004., 1.857, "samples tested", "", 540542., 1454.433, 30.6, 4.12, 2.875, 
  15183.616, "", 164.905, 9.19, 2.1, 55., 95.803, "", 78.92}, 
 {"MDV", "Asia", "Maldives", "2020-06-23", 2217., 14., 8., 0., 4101.439, 
  25.9, 14.8, 0., 43998., 1168., 81.396, 2.161, 1020., 1.887, 
  "samples tested", "", 540542., 1454.433, 30.6, 4.12, 2.875, 15183.616, "", 
  164.905, 9.19, 2.1, 55., 95.803, "", 78.92}, 
 {"MDV", "Asia", "Maldives", "2020-06-24", 2238., 21., 8., 0., 4140.289, 
  38.85, 14.8, 0., 45185., 1187., 83.592, 2.196, 1099., 2.033, 
  "samples tested", "", 540542., 1454.433, 30.6, 4.12, 2.875, 15183.616, "", 
  164.905, 9.19, 2.1, 55., 95.803, "", 78.92}, 
 {"MDV", "Asia", "Maldives", "2020-06-25", 2261., 23., 8., 0., 4182.839, 
  42.55, 14.8, 0., 46182., 997., 85.436, 1.844, 1080., 1.998, 
  "samples tested", "", 540542., 1454.433, 30.6, 4.12, 2.875, 15183.616, "", 
  164.905, 9.19, 2.1, 55., 95.803, "", 78.92}, 
 {"MDV", "Asia", "Maldives", "2020-06-26", 2277., 16., 8., 0., 4212.439, 
  29.6, 14.8, 0., 46891., 709., 86.748, 1.312, 1022., 1.891, 
  "samples tested", "", 540542., 1454.433, 30.6, 4.12, 2.875, 15183.616, "", 
  164.905, 9.19, 2.1, 55., 95.803, "", 78.92}, 
 {"MDV", "Asia", "Maldives", "2020-06-27", 2283., 6., 8., 0., 4223.539, 11.1, 
  14.8, 0., 47741., 850., 88.321, 1.572, 985., 1.822, "samples tested", "", 
  540542., 1454.433, 30.6, 4.12, 2.875, 15183.616, "", 164.905, 9.19, 2.1, 
  55., 95.803, "", 78.92}, {"MDV", "Asia", "Maldives", "2020-06-28", 2305., 
  22., 8., 0., 4264.238, 40.7, 14.8, 0., 48603., 862., 89.915, 1.595, 1007., 
  1.863, "samples tested", "", 540542., 1454.433, 30.6, 4.12, 2.875, 
  15183.616, "", 164.905, 9.19, 2.1, 55., 95.803, "", 78.92}, 
 {"MDV", "Asia", "Maldives", "2020-06-29", 2323., 18., 8., 0., 4297.538, 
  33.3, 14.8, 0., 49338., 735., 91.275, 1.36, 930., 1.72, "samples tested", 
  "", 540542., 1454.433, 30.6, 4.12, 2.875, 15183.616, "", 164.905, 9.19, 
  2.1, 55., 95.803, "", 78.92}, {"MDV", "Asia", "Maldives", "2020-06-30", 
  2336., 13., 8., 0., 4321.588, 24.05, 14.8, 0., 50336., 998., 93.121, 1.846, 
  905., 1.674, "samples tested", "", 540542., 1454.433, 30.6, 4.12, 2.875, 
  15183.616, "", 164.905, 9.19, 2.1, 55., 95.803, "", 78.92}, 
 {"MDV", "Asia", "Maldives", "2020-07-01", 2361., 25., 9., 1., 4367.838, 
  46.25, 16.65, 1.85, 51576., 1240., 95.415, 2.294, 913., 1.689, 
  "samples tested", "", 540542., 1454.433, 30.6, 4.12, 2.875, 15183.616, "", 
  164.905, 9.19, 2.1, 55., 95.803, "", 78.92}, 
 {"MDV", "Asia", "Maldives", "2020-07-02", 2382., 21., 9., 0., 4406.688, 
  38.85, 16.65, 0., 52962., 1386., 97.979, 2.564, 969., 1.793, 
  "samples tested", "", 540542., 1454.433, 30.6, 4.12, 2.875, 15183.616, "", 
  164.905, 9.19, 2.1, 55., 95.803, "", 78.92}, 
 {"MDV", "Asia", "Maldives", "2020-07-03", 2400., 18., 10., 1., 4439.988, 
  33.3, 18.5, 1.85, 53867., 905., 99.654, 1.674, 997., 1.844, 
  "samples tested", "", 540542., 1454.433, 30.6, 4.12, 2.875, 15183.616, "", 
  164.905, 9.19, 2.1, 55., 95.803, "", 78.92}, 
 {"MDV", "Asia", "Maldives", "2020-07-04", 2410., 10., 10., 0., 4458.488, 
  18.5, 18.5, 0., 55245., 1378., 102.203, 2.549, 1072., 1.983, 
  "samples tested", "", 540542., 1454.433, 30.6, 4.12, 2.875, 15183.616, "", 
  164.905, 9.19, 2.1, 55., 95.803, "", 78.92}, 
 {"MDV", "Asia", "Maldives", "2020-07-05", 2435., 25., 10., 0., 4504.738, 
  46.25, 18.5, 0., 56138., 893., 103.855, 1.652, 1076., 1.991, 
  "samples tested", "", 540542., 1454.433, 30.6, 4.12, 2.875, 15183.616, "", 
  164.905, 9.19, 2.1, 55., 95.803, "", 78.92}, 
 {"MDV", "Asia", "Maldives", "2020-07-06", 2468., 33., 11., 1., 4565.788, 
  61.05, 20.35, 1.85, 56916., 778., 105.294, 1.439, 1083., 2.004, 
  "samples tested", "", 540542., 1454.433, 30.6, 4.12, 2.875, 15183.616, "", 
  164.905, 9.19, 2.1, 55., 95.803, "", 78.92}, 
 {"MDV", "Asia", "Maldives", "2020-07-07", 2491., 23., 12., 1., 4608.338, 
  42.55, 22.2, 1.85, "", "", "", "", "", "", "", "", 540542., 1454.433, 30.6, 
  4.12, 2.875, 15183.616, "", 164.905, 9.19, 2.1, 55., 95.803, "", 78.92}, 
 {"MDV", "Asia", "Maldives", "2020-07-08", 2501., 10., 12., 0., 4626.838, 
  18.5, 22.2, 0., "", "", "", "", "", "", "", "", 540542., 1454.433, 30.6, 
```
