## Supplementary material for "A Surprising formula for the spread of Covid-19 Under Aggressive Management": 2 programs and their description: world-7-8.txt (part 5 of 8)

```
  4.12, 2.875, 15183.616, "", 164.905, 9.19, 2.1, 55., 95.803, "", 78.92}, 
 {"MLI", "Africa", "Mali", "2020-03-26", 2., 2., 0., 0., 0.099, 0.099, 0., 
  0., "", "", "", "", "", "", "", 72.22, 2.0250834*^7, 15.196, 16.4, 2.519, 
  1.486, 2014.306, "", 268.024, 2.42, 1.6, 23., 52.232, 0.1, 59.31}, 
 {"MLI", "Africa", "Mali", "2020-03-27", 4., 2., 0., 0., 0.198, 0.099, 0., 
  0., "", "", "", "", "", "", "", 72.22, 2.0250834*^7, 15.196, 16.4, 2.519, 
  1.486, 2014.306, "", 268.024, 2.42, 1.6, 23., 52.232, 0.1, 59.31}, 
 {"MLI", "Africa", "Mali", "2020-03-28", 4., 0., 0., 0., 0.198, 0., 0., 0., 
  "", "", "", "", "", "", "", 72.22, 2.0250834*^7, 15.196, 16.4, 2.519, 
  1.486, 2014.306, "", 268.024, 2.42, 1.6, 23., 52.232, 0.1, 59.31}, 
 {"MLI", "Africa", "Mali", "2020-03-29", 9., 5., 0., 0., 0.444, 0.247, 0., 
  0., "", "", "", "", "", "", "", 72.22, 2.0250834*^7, 15.196, 16.4, 2.519, 
  1.486, 2014.306, "", 268.024, 2.42, 1.6, 23., 52.232, 0.1, 59.31}, 
 {"MLI", "Africa", "Mali", "2020-03-30", 18., 9., 0., 0., 0.889, 0.444, 0., 
  0., "", "", "", "", "", "", "", 72.22, 2.0250834*^7, 15.196, 16.4, 2.519, 
  1.486, 2014.306, "", 268.024, 2.42, 1.6, 23., 52.232, 0.1, 59.31}, 
 {"MLI", "Africa", "Mali", "2020-03-31", 18., 0., 0., 0., 0.889, 0., 0., 0., 
  "", "", "", "", "", "", "", 72.22, 2.0250834*^7, 15.196, 16.4, 2.519, 
  1.486, 2014.306, "", 268.024, 2.42, 1.6, 23., 52.232, 0.1, 59.31}, 
 {"MLI", "Africa", "Mali", "2020-04-01", 18., 0., 1., 1., 0.889, 0., 0.049, 
  0.049, "", "", "", "", "", "", "", 72.22, 2.0250834*^7, 15.196, 16.4, 
  2.519, 1.486, 2014.306, "", 268.024, 2.42, 1.6, 23., 52.232, 0.1, 59.31}, 
 {"MLI", "Africa", "Mali", "2020-04-02", 28., 10., 1., 0., 1.383, 0.494, 
  0.049, 0., "", "", "", "", "", "", "", 72.22, 2.0250834*^7, 15.196, 16.4, 
  2.519, 1.486, 2014.306, "", 268.024, 2.42, 1.6, 23., 52.232, 0.1, 59.31}, 
 {"MLI", "Africa", "Mali", "2020-04-03", 36., 8., 3., 2., 1.778, 0.395, 
  0.148, 0.099, "", "", "", "", "", "", "", 72.22, 2.0250834*^7, 15.196, 
  16.4, 2.519, 1.486, 2014.306, "", 268.024, 2.42, 1.6, 23., 52.232, 0.1, 
  59.31}, {"MLI", "Africa", "Mali", "2020-04-04", 39., 3., 3., 0., 1.926, 
  0.148, 0.148, 0., "", "", "", "", "", "", "", 72.22, 2.0250834*^7, 15.196, 
  16.4, 2.519, 1.486, 2014.306, "", 268.024, 2.42, 1.6, 23., 52.232, 0.1, 
  59.31}, {"MLI", "Africa", "Mali", "2020-04-05", 41., 2., 3., 0., 2.025, 
  0.099, 0.148, 0., "", "", "", "", "", "", "", 72.22, 2.0250834*^7, 15.196, 
  16.4, 2.519, 1.486, 2014.306, "", 268.024, 2.42, 1.6, 23., 52.232, 0.1, 
  59.31}, {"MLI", "Africa", "Mali", "2020-04-06", 45., 4., 5., 2., 2.222, 
  0.198, 0.247, 0.099, "", "", "", "", "", "", "", 72.22, 2.0250834*^7, 
  15.196, 16.4, 2.519, 1.486, 2014.306, "", 268.024, 2.42, 1.6, 23., 52.232, 
  0.1, 59.31}, {"MLI", "Africa", "Mali", "2020-04-07", 47., 2., 5., 0., 
  2.321, 0.099, 0.247, 0., "", "", "", "", "", "", "", 72.22, 2.0250834*^7, 
  15.196, 16.4, 2.519, 1.486, 2014.306, "", 268.024, 2.42, 1.6, 23., 52.232, 
  0.1, 59.31}, {"MLI", "Africa", "Mali", "2020-04-08", 56., 9., 5., 0., 
  2.765, 0.444, 0.247, 0., "", "", "", "", "", "", "", 72.22, 2.0250834*^7, 
  15.196, 16.4, 2.519, 1.486, 2014.306, "", 268.024, 2.42, 1.6, 23., 52.232, 
  0.1, 59.31}, {"MLI", "Africa", "Mali", "2020-04-09", 59., 3., 7., 2., 
  2.913, 0.148, 0.346, 0.099, "", "", "", "", "", "", "", 72.22, 
  2.0250834*^7, 15.196, 16.4, 2.519, 1.486, 2014.306, "", 268.024, 2.42, 1.6, 
  23., 52.232, 0.1, 59.31}, {"MLI", "Africa", "Mali", "2020-04-10", 59., 0., 
  7., 0., 2.913, 0., 0.346, 0., "", "", "", "", "", "", "", 72.22, 
  2.0250834*^7, 15.196, 16.4, 2.519, 1.486, 2014.306, "", 268.024, 2.42, 1.6, 
  23., 52.232, 0.1, 59.31}, {"MLI", "Africa", "Mali", "2020-04-11", 87., 28., 
  7., 0., 4.296, 1.383, 0.346, 0., "", "", "", "", "", "", "", 72.22, 
  2.0250834*^7, 15.196, 16.4, 2.519, 1.486, 2014.306, "", 268.024, 2.42, 1.6, 
  23., 52.232, 0.1, 59.31}, {"MLI", "Africa", "Mali", "2020-04-12", 105., 
  18., 9., 2., 5.185, 0.889, 0.444, 0.099, "", "", "", "", "", "", "", 72.22, 
  2.0250834*^7, 15.196, 16.4, 2.519, 1.486, 2014.306, "", 268.024, 2.42, 1.6, 
  23., 52.232, 0.1, 59.31}, {"MLI", "Africa", "Mali", "2020-04-13", 116., 
  11., 9., 0., 5.728, 0.543, 0.444, 0., "", "", "", "", "", "", "", 72.22, 
  2.0250834*^7, 15.196, 16.4, 2.519, 1.486, 2014.306, "", 268.024, 2.42, 1.6, 
  23., 52.232, 0.1, 59.31}, {"MLI", "Africa", "Mali", "2020-04-14", 123., 7., 
  10., 1., 6.074, 0.346, 0.494, 0.049, "", "", "", "", "", "", "", 72.22, 
  2.0250834*^7, 15.196, 16.4, 2.519, 1.486, 2014.306, "", 268.024, 2.42, 1.6, 
  23., 52.232, 0.1, 59.31}, {"MLI", "Africa", "Mali", "2020-04-15", 144., 
  21., 13., 3., 7.111, 1.037, 0.642, 0.148, "", "", "", "", "", "", "", 
  72.22, 2.0250834*^7, 15.196, 16.4, 2.519, 1.486, 2014.306, "", 268.024, 
  2.42, 1.6, 23., 52.232, 0.1, 59.31}, {"MLI", "Africa", "Mali", 
  "2020-04-16", 148., 4., 13., 0., 7.308, 0.198, 0.642, 0., "", "", "", "", 
  "", "", "", 72.22, 2.0250834*^7, 15.196, 16.4, 2.519, 1.486, 2014.306, "", 
  268.024, 2.42, 1.6, 23., 52.232, 0.1, 59.31}, 
 {"MLI", "Africa", "Mali", "2020-04-17", 171., 23., 13., 0., 8.444, 1.136, 
  0.642, 0., "", "", "", "", "", "", "", 72.22, 2.0250834*^7, 15.196, 16.4, 
  2.519, 1.486, 2014.306, "", 268.024, 2.42, 1.6, 23., 52.232, 0.1, 59.31}, 
 {"MLI", "Africa", "Mali", "2020-04-18", 190., 19., 13., 0., 9.382, 0.938, 
  0.642, 0., "", "", "", "", "", "", "", 72.22, 2.0250834*^7, 15.196, 16.4, 
  2.519, 1.486, 2014.306, "", 268.024, 2.42, 1.6, 23., 52.232, 0.1, 59.31}, 
 {"MLI", "Africa", "Mali", "2020-04-19", 216., 26., 13., 0., 10.666, 1.284, 
  0.642, 0., "", "", "", "", "", "", "", 72.22, 2.0250834*^7, 15.196, 16.4, 
  2.519, 1.486, 2014.306, "", 268.024, 2.42, 1.6, 23., 52.232, 0.1, 59.31}, 
 {"MLI", "Africa", "Mali", "2020-04-20", 224., 8., 14., 1., 11.061, 0.395, 
  0.691, 0.049, "", "", "", "", "", "", "", 72.22, 2.0250834*^7, 15.196, 
  16.4, 2.519, 1.486, 2014.306, "", 268.024, 2.42, 1.6, 23., 52.232, 0.1, 
  59.31}, {"MLI", "Africa", "Mali", "2020-04-21", 246., 22., 14., 0., 12.148, 
  1.086, 0.691, 0., "", "", "", "", "", "", "", 72.22, 2.0250834*^7, 15.196, 
  16.4, 2.519, 1.486, 2014.306, "", 268.024, 2.42, 1.6, 23., 52.232, 0.1, 
  59.31}, {"MLI", "Africa", "Mali", "2020-04-22", 258., 12., 14., 0., 12.74, 
  0.593, 0.691, 0., "", "", "", "", "", "", "", 72.22, 2.0250834*^7, 15.196, 
  16.4, 2.519, 1.486, 2014.306, "", 268.024, 2.42, 1.6, 23., 52.232, 0.1, 
  59.31}, {"MLI", "Africa", "Mali", "2020-04-23", 293., 35., 17., 3., 14.469, 
  1.728, 0.839, 0.148, "", "", "", "", "", "", "", 72.22, 2.0250834*^7, 
  15.196, 16.4, 2.519, 1.486, 2014.306, "", 268.024, 2.42, 1.6, 23., 52.232, 
  0.1, 59.31}, {"MLI", "Africa", "Mali", "2020-04-24", 309., 16., 21., 4., 
  15.259, 0.79, 1.037, 0.198, "", "", "", "", "", "", "", 72.22, 
  2.0250834*^7, 15.196, 16.4, 2.519, 1.486, 2014.306, "", 268.024, 2.42, 1.6, 
  23., 52.232, 0.1, 59.31}, {"MLI", "Africa", "Mali", "2020-04-25", 325., 
  16., 21., 0., 16.049, 0.79, 1.037, 0., "", "", "", "", "", "", "", 72.22, 
  2.0250834*^7, 15.196, 16.4, 2.519, 1.486, 2014.306, "", 268.024, 2.42, 1.6, 
  23., 52.232, 0.1, 59.31}, {"MLI", "Africa", "Mali", "2020-04-26", 370., 
  45., 21., 0., 18.271, 2.222, 1.037, 0., "", "", "", "", "", "", "", 72.22, 
  2.0250834*^7, 15.196, 16.4, 2.519, 1.486, 2014.306, "", 268.024, 2.42, 1.6, 
  23., 52.232, 0.1, 59.31}, {"MLI", "Africa", "Mali", "2020-04-27", 389., 
  19., 23., 2., 19.209, 0.938, 1.136, 0.099, "", "", "", "", "", "", "", 
  72.22, 2.0250834*^7, 15.196, 16.4, 2.519, 1.486, 2014.306, "", 268.024, 
  2.42, 1.6, 23., 52.232, 0.1, 59.31}, {"MLI", "Africa", "Mali", 
  "2020-04-28", 408., 19., 23., 0., 20.147, 0.938, 1.136, 0., "", "", "", "", 
  "", "", "", 72.22, 2.0250834*^7, 15.196, 16.4, 2.519, 1.486, 2014.306, "", 
  268.024, 2.42, 1.6, 23., 52.232, 0.1, 59.31}, 
 {"MLI", "Africa", "Mali", "2020-04-29", 424., 16., 24., 1., 20.937, 0.79, 
  1.185, 0.049, "", "", "", "", "", "", "", 72.22, 2.0250834*^7, 15.196, 
  16.4, 2.519, 1.486, 2014.306, "", 268.024, 2.42, 1.6, 23., 52.232, 0.1, 
  59.31}, {"MLI", "Africa", "Mali", "2020-04-30", 482., 58., 25., 1., 23.801, 
  2.864, 1.235, 0.049, "", "", "", "", "", "", "", 72.22, 2.0250834*^7, 
  15.196, 16.4, 2.519, 1.486, 2014.306, "", 268.024, 2.42, 1.6, 23., 52.232, 
  0.1, 59.31}, {"MLI", "Africa", "Mali", "2020-05-01", 490., 8., 26., 1., 
  24.197, 0.395, 1.284, 0.049, "", "", "", "", "", "", "", 69.44, 
  2.0250834*^7, 15.196, 16.4, 2.519, 1.486, 2014.306, "", 268.024, 2.42, 1.6, 
  23., 52.232, 0.1, 59.31}, {"MLI", "Africa", "Mali", "2020-05-02", 508., 
  18., 26., 0., 25.085, 0.889, 1.284, 0., "", "", "", "", "", "", "", 69.44, 
  2.0250834*^7, 15.196, 16.4, 2.519, 1.486, 2014.306, "", 268.024, 2.42, 1.6, 
  23., 52.232, 0.1, 59.31}, {"MLI", "Africa", "Mali", "2020-05-03", 544., 
  36., 26., 0., 26.863, 1.778, 1.284, 0., "", "", "", "", "", "", "", 69.44, 
  2.0250834*^7, 15.196, 16.4, 2.519, 1.486, 2014.306, "", 268.024, 2.42, 1.6, 
  23., 52.232, 0.1, 59.31}, {"MLI", "Africa", "Mali", "2020-05-04", 563., 
  19., 27., 1., 27.801, 0.938, 1.333, 0.049, "", "", "", "", "", "", "", 
  69.44, 2.0250834*^7, 15.196, 16.4, 2.519, 1.486, 2014.306, "", 268.024, 
  2.42, 1.6, 23., 52.232, 0.1, 59.31}, {"MLI", "Africa", "Mali", 
  "2020-05-05", 580., 17., 29., 2., 28.641, 0.839, 1.432, 0.099, "", "", "", 
  "", "", "", "", 69.44, 2.0250834*^7, 15.196, 16.4, 2.519, 1.486, 2014.306, 
  "", 268.024, 2.42, 1.6, 23., 52.232, 0.1, 59.31}, 
 {"MLI", "Africa", "Mali", "2020-05-06", 612., 32., 32., 3., 30.221, 1.58, 
  1.58, 0.148, "", "", "", "", "", "", "", 69.44, 2.0250834*^7, 15.196, 16.4, 
  2.519, 1.486, 2014.306, "", 268.024, 2.42, 1.6, 23., 52.232, 0.1, 59.31}, 
 {"MLI", "Africa", "Mali", "2020-05-07", 631., 19., 32., 0., 31.159, 0.938, 
  1.58, 0., "", "", "", "", "", "", "", 69.44, 2.0250834*^7, 15.196, 16.4, 
  2.519, 1.486, 2014.306, "", 268.024, 2.42, 1.6, 23., 52.232, 0.1, 59.31}, 
 {"MLI", "Africa", "Mali", "2020-05-08", 650., 19., 32., 0., 32.097, 0.938, 
  1.58, 0., "", "", "", "", "", "", "", 69.44, 2.0250834*^7, 15.196, 16.4, 
  2.519, 1.486, 2014.306, "", 268.024, 2.42, 1.6, 23., 52.232, 0.1, 59.31}, 
 {"MLI", "Africa", "Mali", "2020-05-09", 668., 18., 35., 3., 32.986, 0.889, 
  1.728, 0.148, "", "", "", "", "", "", "", 69.44, 2.0250834*^7, 15.196, 
  16.4, 2.519, 1.486, 2014.306, "", 268.024, 2.42, 1.6, 23., 52.232, 0.1, 
  59.31}, {"MLI", "Africa", "Mali", "2020-05-10", 692., 24., 37., 2., 34.171, 
  1.185, 1.827, 0.099, "", "", "", "", "", "", "", 56.48, 2.0250834*^7, 
  15.196, 16.4, 2.519, 1.486, 2014.306, "", 268.024, 2.42, 1.6, 23., 52.232, 
  0.1, 59.31}, {"MLI", "Africa", "Mali", "2020-05-11", 704., 12., 38., 1., 
  34.764, 0.593, 1.876, 0.049, "", "", "", "", "", "", "", 56.48, 
  2.0250834*^7, 15.196, 16.4, 2.519, 1.486, 2014.306, "", 268.024, 2.42, 1.6, 
  23., 52.232, 0.1, 59.31}, {"MLI", "Africa", "Mali", "2020-05-12", 712., 8., 
  39., 1., 35.159, 0.395, 1.926, 0.049, "", "", "", "", "", "", "", 56.48, 
  2.0250834*^7, 15.196, 16.4, 2.519, 1.486, 2014.306, "", 268.024, 2.42, 1.6, 
  23., 52.232, 0.1, 59.31}, {"MLI", "Africa", "Mali", "2020-05-13", 730., 
  18., 40., 1., 36.048, 0.889, 1.975, 0.049, "", "", "", "", "", "", "", 
  56.48, 2.0250834*^7, 15.196, 16.4, 2.519, 1.486, 2014.306, "", 268.024, 
  2.42, 1.6, 23., 52.232, 0.1, 59.31}, {"MLI", "Africa", "Mali", 
  "2020-05-14", 758., 28., 44., 4., 37.431, 1.383, 2.173, 0.198, "", "", "", 
  "", "", "", "", 56.48, 2.0250834*^7, 15.196, 16.4, 2.519, 1.486, 2014.306, 
  "", 268.024, 2.42, 1.6, 23., 52.232, 0.1, 59.31}, 
 {"MLI", "Africa", "Mali", "2020-05-15", 779., 21., 46., 2., 38.468, 1.037, 
  2.272, 0.099, "", "", "", "", "", "", "", 56.48, 2.0250834*^7, 15.196, 
  16.4, 2.519, 1.486, 2014.306, "", 268.024, 2.42, 1.6, 23., 52.232, 0.1, 
  59.31}, {"MLI", "Africa", "Mali", "2020-05-16", 806., 27., 46., 0., 39.801, 
  1.333, 2.272, 0., "", "", "", "", "", "", "", 56.48, 2.0250834*^7, 15.196, 
  16.4, 2.519, 1.486, 2014.306, "", 268.024, 2.42, 1.6, 23., 52.232, 0.1, 
  59.31}, {"MLI", "Africa", "Mali", "2020-05-17", 835., 29., 48., 2., 41.233, 
  1.432, 2.37, 0.099, "", "", "", "", "", "", "", 56.48, 2.0250834*^7, 
  15.196, 16.4, 2.519, 1.486, 2014.306, "", 268.024, 2.42, 1.6, 23., 52.232, 
  0.1, 59.31}, {"MLI", "Africa", "Mali", "2020-05-18", 860., 25., 52., 4., 
  42.467, 1.235, 2.568, 0.198, "", "", "", "", "", "", "", 56.48, 
  2.0250834*^7, 15.196, 16.4, 2.519, 1.486, 2014.306, "", 268.024, 2.42, 1.6, 
  23., 52.232, 0.1, 59.31}, {"MLI", "Africa", "Mali", "2020-05-19", 874., 
  14., 52., 0., 43.159, 0.691, 2.568, 0., "", "", "", "", "", "", "", 56.48, 
  2.0250834*^7, 15.196, 16.4, 2.519, 1.486, 2014.306, "", 268.024, 2.42, 1.6, 
  23., 52.232, 0.1, 59.31}, {"MLI", "Africa", "Mali", "2020-05-20", 901., 
  27., 53., 1., 44.492, 1.333, 2.617, 0.049, "", "", "", "", "", "", "", 
  56.48, 2.0250834*^7, 15.196, 16.4, 2.519, 1.486, 2014.306, "", 268.024, 
  2.42, 1.6, 23., 52.232, 0.1, 59.31}, {"MLI", "Africa", "Mali", 
  "2020-05-21", 931., 30., 55., 2., 45.973, 1.481, 2.716, 0.099, "", "", "", 
  "", "", "", "", 56.48, 2.0250834*^7, 15.196, 16.4, 2.519, 1.486, 2014.306, 
  "", 268.024, 2.42, 1.6, 23., 52.232, 0.1, 59.31}, 
 {"MLI", "Africa", "Mali", "2020-05-22", 947., 16., 60., 5., 46.764, 0.79, 
  2.963, 0.247, "", "", "", "", "", "", "", 56.48, 2.0250834*^7, 15.196, 
  16.4, 2.519, 1.486, 2014.306, "", 268.024, 2.42, 1.6, 23., 52.232, 0.1, 
  59.31}, {"MLI", "Africa", "Mali", "2020-05-23", 969., 22., 62., 2., 47.85, 
  1.086, 3.062, 0.099, "", "", "", "", "", "", "", 56.48, 2.0250834*^7, 
  15.196, 16.4, 2.519, 1.486, 2014.306, "", 268.024, 2.42, 1.6, 23., 52.232, 
  0.1, 59.31}, {"MLI", "Africa", "Mali", "2020-05-24", 1015., 46., 63., 1., 
  50.121, 2.272, 3.111, 0.049, "", "", "", "", "", "", "", 56.48, 
  2.0250834*^7, 15.196, 16.4, 2.519, 1.486, 2014.306, "", 268.024, 2.42, 1.6, 
  23., 52.232, 0.1, 59.31}, {"MLI", "Africa", "Mali", "2020-05-25", 1030., 
  15., 65., 2., 50.862, 0.741, 3.21, 0.099, "", "", "", "", "", "", "", 
  56.48, 2.0250834*^7, 15.196, 16.4, 2.519, 1.486, 2014.306, "", 268.024, 
  2.42, 1.6, 23., 52.232, 0.1, 59.31}, {"MLI", "Africa", "Mali", 
  "2020-05-26", 1059., 29., 67., 2., 52.294, 1.432, 3.309, 0.099, "", "", "", 
  "", "", "", "", 56.48, 2.0250834*^7, 15.196, 16.4, 2.519, 1.486, 2014.306, 
  "", 268.024, 2.42, 1.6, 23., 52.232, 0.1, 59.31}, 
 {"MLI", "Africa", "Mali", "2020-05-27", 1077., 18., 70., 3., 53.183, 0.889, 
  3.457, 0.148, "", "", "", "", "", "", "", 56.48, 2.0250834*^7, 15.196, 
  16.4, 2.519, 1.486, 2014.306, "", 268.024, 2.42, 1.6, 23., 52.232, 0.1, 
  59.31}, {"MLI", "Africa", "Mali", "2020-05-28", 1116., 39., 70., 0., 
  55.109, 1.926, 3.457, 0., "", "", "", "", "", "", "", 56.48, 2.0250834*^7, 
  15.196, 16.4, 2.519, 1.486, 2014.306, "", 268.024, 2.42, 1.6, 23., 52.232, 
  0.1, 59.31}, {"MLI", "Africa", "Mali", "2020-05-29", 1194., 78., 72., 2., 
  58.961, 3.852, 3.555, 0.099, "", "", "", "", "", "", "", 56.48, 
  2.0250834*^7, 15.196, 16.4, 2.519, 1.486, 2014.306, "", 268.024, 2.42, 1.6, 
  23., 52.232, 0.1, 59.31}, {"MLI", "Africa", "Mali", "2020-05-30", 1226., 
  32., 73., 1., 60.541, 1.58, 3.605, 0.049, "", "", "", "", "", "", "", 
  56.48, 2.0250834*^7, 15.196, 16.4, 2.519, 1.486, 2014.306, "", 268.024, 
  2.42, 1.6, 23., 52.232, 0.1, 59.31}, {"MLI", "Africa", "Mali", 
  "2020-05-31", 1250., 24., 76., 3., 61.726, 1.185, 3.753, 0.148, "", "", "", 
  "", "", "", "", 56.48, 2.0250834*^7, 15.196, 16.4, 2.519, 1.486, 2014.306, 
  "", 268.024, 2.42, 1.6, 23., 52.232, 0.1, 59.31}, 
 {"MLI", "Africa", "Mali", "2020-06-01", 1265., 15., 77., 1., 62.467, 0.741, 
  3.802, 0.049, "", "", "", "", "", "", "", 56.48, 2.0250834*^7, 15.196, 
  16.4, 2.519, 1.486, 2014.306, "", 268.024, 2.42, 1.6, 23., 52.232, 0.1, 
  59.31}, {"MLI", "Africa", "Mali", "2020-06-02", 1315., 50., 78., 1., 
  64.936, 2.469, 3.852, 0.049, "", "", "", "", "", "", "", 52.78, 
  2.0250834*^7, 15.196, 16.4, 2.519, 1.486, 2014.306, "", 268.024, 2.42, 1.6, 
  23., 52.232, 0.1, 59.31}, {"MLI", "Africa", "Mali", "2020-06-03", 1351., 
  36., 78., 0., 66.713, 1.778, 3.852, 0., "", "", "", "", "", "", "", 52.78, 
  2.0250834*^7, 15.196, 16.4, 2.519, 1.486, 2014.306, "", 268.024, 2.42, 1.6, 
  23., 52.232, 0.1, 59.31}, {"MLI", "Africa", "Mali", "2020-06-04", 1351., 
  0., 78., 0., 66.713, 0., 3.852, 0., "", "", "", "", "", "", "", 52.78, 
  2.0250834*^7, 15.196, 16.4, 2.519, 1.486, 2014.306, "", 268.024, 2.42, 1.6, 
  23., 52.232, 0.1, 59.31}, {"MLI", "Africa", "Mali", "2020-06-05", 1461., 
  110., 85., 7., 72.145, 5.432, 4.197, 0.346, "", "", "", "", "", "", "", 
  52.78, 2.0250834*^7, 15.196, 16.4, 2.519, 1.486, 2014.306, "", 268.024, 
  2.42, 1.6, 23., 52.232, 0.1, 59.31}, {"MLI", "Africa", "Mali", 
  "2020-06-06", 1485., 24., 87., 2., 73.33, 1.185, 4.296, 0.099, "", "", "", 
  "", "", "", "", 52.78, 2.0250834*^7, 15.196, 16.4, 2.519, 1.486, 2014.306, 
  "", 268.024, 2.42, 1.6, 23., 52.232, 0.1, 59.31}, 
 {"MLI", "Africa", "Mali", "2020-06-07", 1523., 38., 90., 3., 75.207, 1.876, 
  4.444, 0.148, "", "", "", "", "", "", "", 52.78, 2.0250834*^7, 15.196, 
  16.4, 2.519, 1.486, 2014.306, "", 268.024, 2.42, 1.6, 23., 52.232, 0.1, 
  59.31}, {"MLI", "Africa", "Mali", "2020-06-08", 1533., 10., 92., 2., 
  75.701, 0.494, 4.543, 0.099, "", "", "", "", "", "", "", 52.78, 
  2.0250834*^7, 15.196, 16.4, 2.519, 1.486, 2014.306, "", 268.024, 2.42, 1.6, 
  23., 52.232, 0.1, 59.31}, {"MLI", "Africa", "Mali", "2020-06-09", 1547., 
  14., 92., 0., 76.392, 0.691, 4.543, 0., "", "", "", "", "", "", "", 52.78, 
  2.0250834*^7, 15.196, 16.4, 2.519, 1.486, 2014.306, "", 268.024, 2.42, 1.6, 
  23., 52.232, 0.1, 59.31}, {"MLI", "Africa", "Mali", "2020-06-10", 1586., 
  39., 94., 2., 78.318, 1.926, 4.642, 0.099, "", "", "", "", "", "", "", 
  52.78, 2.0250834*^7, 15.196, 16.4, 2.519, 1.486, 2014.306, "", 268.024, 
  2.42, 1.6, 23., 52.232, 0.1, 59.31}, {"MLI", "Africa", "Mali", 
  "2020-06-11", 1667., 81., 96., 2., 82.318, 4., 4.741, 0.099, "", "", "", 
  "", "", "", "", 52.78, 2.0250834*^7, 15.196, 16.4, 2.519, 1.486, 2014.306, 
  "", 268.024, 2.42, 1.6, 23., 52.232, 0.1, 59.31}, 
 {"MLI", "Africa", "Mali", "2020-06-12", 1722., 55., 97., 1., 85.034, 2.716, 
  4.79, 0.049, "", "", "", "", "", "", "", 52.78, 2.0250834*^7, 15.196, 16.4, 
  2.519, 1.486, 2014.306, "", 268.024, 2.42, 1.6, 23., 52.232, 0.1, 59.31}, 
 {"MLI", "Africa", "Mali", "2020-06-13", 1752., 30., 101., 4., 86.515, 1.481, 
  4.987, 0.198, "", "", "", "", "", "", "", 52.78, 2.0250834*^7, 15.196, 
  16.4, 2.519, 1.486, 2014.306, "", 268.024, 2.42, 1.6, 23., 52.232, 0.1, 
  59.31}, {"MLI", "Africa", "Mali", "2020-06-14", 1776., 24., 104., 3., 87.7, 
  1.185, 5.136, 0.148, "", "", "", "", "", "", "", 52.78, 2.0250834*^7, 
  15.196, 16.4, 2.519, 1.486, 2014.306, "", 268.024, 2.42, 1.6, 23., 52.232, 
  0.1, 59.31}, {"MLI", "Africa", "Mali", "2020-06-15", 1809., 33., 104., 0., 
  89.33, 1.63, 5.136, 0., "", "", "", "", "", "", "", 52.78, 2.0250834*^7, 
  15.196, 16.4, 2.519, 1.486, 2014.306, "", 268.024, 2.42, 1.6, 23., 52.232, 
  0.1, 59.31}, {"MLI", "Africa", "Mali", "2020-06-16", 1860., 51., 104., 0., 
  91.848, 2.518, 5.136, 0., "", "", "", "", "", "", "", 52.78, 2.0250834*^7, 
  15.196, 16.4, 2.519, 1.486, 2014.306, "", 268.024, 2.42, 1.6, 23., 52.232, 
  0.1, 59.31}, {"MLI", "Africa", "Mali", "2020-06-17", 1885., 25., 106., 2., 
  93.083, 1.235, 5.234, 0.099, "", "", "", "", "", "", "", 52.78, 
  2.0250834*^7, 15.196, 16.4, 2.519, 1.486, 2014.306, "", 268.024, 2.42, 1.6, 
  23., 52.232, 0.1, 59.31}, {"MLI", "Africa", "Mali", "2020-06-18", 1890., 
  5., 107., 1., 93.329, 0.247, 5.284, 0.049, "", "", "", "", "", "", "", 
  52.78, 2.0250834*^7, 15.196, 16.4, 2.519, 1.486, 2014.306, "", 268.024, 
  2.42, 1.6, 23., 52.232, 0.1, 59.31}, {"MLI", "Africa", "Mali", 
  "2020-06-19", 1906., 16., 107., 0., 94.12, 0.79, 5.284, 0., "", "", "", "", 
  "", "", "", 52.78, 2.0250834*^7, 15.196, 16.4, 2.519, 1.486, 2014.306, "", 
  268.024, 2.42, 1.6, 23., 52.232, 0.1, 59.31}, 
 {"MLI", "Africa", "Mali", "2020-06-20", 1923., 17., 108., 1., 94.959, 0.839, 
  5.333, 0.049, "", "", "", "", "", "", "", 52.78, 2.0250834*^7, 15.196, 
  16.4, 2.519, 1.486, 2014.306, "", 268.024, 2.42, 1.6, 23., 52.232, 0.1, 
  59.31}, {"MLI", "Africa", "Mali", "2020-06-21", 1933., 10., 109., 1., 
  95.453, 0.494, 5.382, 0.049, "", "", "", "", "", "", "", 52.78, 
  2.0250834*^7, 15.196, 16.4, 2.519, 1.486, 2014.306, "", 268.024, 2.42, 1.6, 
  23., 52.232, 0.1, 59.31}, {"MLI", "Africa", "Mali", "2020-06-22", 1961., 
  28., 111., 2., 96.836, 1.383, 5.481, 0.099, "", "", "", "", "", "", "", 
  52.78, 2.0250834*^7, 15.196, 16.4, 2.519, 1.486, 2014.306, "", 268.024, 
  2.42, 1.6, 23., 52.232, 0.1, 59.31}, {"MLI", "Africa", "Mali", 
  "2020-06-23", 1961., 0., 111., 0., 96.836, 0., 5.481, 0., "", "", "", "", 
  "", "", "", 52.78, 2.0250834*^7, 15.196, 16.4, 2.519, 1.486, 2014.306, "", 
  268.024, 2.42, 1.6, 23., 52.232, 0.1, 59.31}, 
 {"MLI", "Africa", "Mali", "2020-06-24", 1978., 17., 111., 0., 97.675, 0.839, 
  5.481, 0., "", "", "", "", "", "", "", 52.78, 2.0250834*^7, 15.196, 16.4, 
  2.519, 1.486, 2014.306, "", 268.024, 2.42, 1.6, 23., 52.232, 0.1, 59.31}, 
 {"MLI", "Africa", "Mali", "2020-06-25", 2001., 23., 112., 1., 98.811, 1.136, 
  5.531, 0.049, "", "", "", "", "", "", "", 52.78, 2.0250834*^7, 15.196, 
  16.4, 2.519, 1.486, 2014.306, "", 268.024, 2.42, 1.6, 23., 52.232, 0.1, 
  59.31}, {"MLI", "Africa", "Mali", "2020-06-26", 2007., 6., 113., 1., 
  99.107, 0.296, 5.58, 0.049, "", "", "", "", "", "", "", 52.78, 
  2.0250834*^7, 15.196, 16.4, 2.519, 1.486, 2014.306, "", 268.024, 2.42, 1.6, 
  23., 52.232, 0.1, 59.31}, {"MLI", "Africa", "Mali", "2020-06-27", 2039., 
  32., 113., 0., 100.687, 1.58, 5.58, 0., "", "", "", "", "", "", "", 52.78, 
  2.0250834*^7, 15.196, 16.4, 2.519, 1.486, 2014.306, "", 268.024, 2.42, 1.6, 
  23., 52.232, 0.1, 59.31}, {"MLI", "Africa", "Mali", "2020-06-28", 2118., 
  79., 113., 0., 104.588, 3.901, 5.58, 0., "", "", "", "", "", "", "", 52.78, 
  2.0250834*^7, 15.196, 16.4, 2.519, 1.486, 2014.306, "", 268.024, 2.42, 1.6, 
  23., 52.232, 0.1, 59.31}, {"MLI", "Africa", "Mali", "2020-06-29", 2147., 
  29., 114., 1., 106.02, 1.432, 5.629, 0.049, "", "", "", "", "", "", "", 
  52.78, 2.0250834*^7, 15.196, 16.4, 2.519, 1.486, 2014.306, "", 268.024, 
  2.42, 1.6, 23., 52.232, 0.1, 59.31}, {"MLI", "Africa", "Mali", 
  "2020-06-30", 2173., 26., 115., 1., 107.304, 1.284, 5.679, 0.049, "", "", 
  "", "", "", "", "", "", 2.0250834*^7, 15.196, 16.4, 2.519, 1.486, 2014.306, 
  "", 268.024, 2.42, 1.6, 23., 52.232, 0.1, 59.31}, 
 {"MLI", "Africa", "Mali", "2020-07-01", 2181., 8., 116., 1., 107.699, 0.395, 
  5.728, 0.049, "", "", "", "", "", "", "", "", 2.0250834*^7, 15.196, 16.4, 
  2.519, 1.486, 2014.306, "", 268.024, 2.42, 1.6, 23., 52.232, 0.1, 59.31}, 
 {"MLI", "Africa", "Mali", "2020-07-02", 2202., 21., 116., 0., 108.736, 
  1.037, 5.728, 0., "", "", "", "", "", "", "", "", 2.0250834*^7, 15.196, 
  16.4, 2.519, 1.486, 2014.306, "", 268.024, 2.42, 1.6, 23., 52.232, 0.1, 
  59.31}, {"MLI", "Africa", "Mali", "2020-07-03", 2260., 58., 117., 1., 
  111.6, 2.864, 5.778, 0.049, "", "", "", "", "", "", "", "", 2.0250834*^7, 
  15.196, 16.4, 2.519, 1.486, 2014.306, "", 268.024, 2.42, 1.6, 23., 52.232, 
  0.1, 59.31}, {"MLI", "Africa", "Mali", "2020-07-04", 2285., 25., 117., 0., 
  112.835, 1.235, 5.778, 0., "", "", "", "", "", "", "", "", 2.0250834*^7, 
  15.196, 16.4, 2.519, 1.486, 2014.306, "", 268.024, 2.42, 1.6, 23., 52.232, 
  0.1, 59.31}, {"MLI", "Africa", "Mali", "2020-07-05", 2303., 18., 118., 1., 
  113.724, 0.889, 5.827, 0.049, "", "", "", "", "", "", "", "", 2.0250834*^7, 
  15.196, 16.4, 2.519, 1.486, 2014.306, "", 268.024, 2.42, 1.6, 23., 52.232, 
  0.1, 59.31}, {"MLI", "Africa", "Mali", "2020-07-06", 2330., 27., 119., 1., 
  115.057, 1.333, 5.876, 0.049, "", "", "", "", "", "", "", "", 2.0250834*^7, 
  15.196, 16.4, 2.519, 1.486, 2014.306, "", 268.024, 2.42, 1.6, 23., 52.232, 
  0.1, 59.31}, {"MLI", "Africa", "Mali", "2020-07-07", 2331., 1., 119., 0., 
  115.106, 0.049, 5.876, 0., "", "", "", "", "", "", "", "", 2.0250834*^7, 
  15.196, 16.4, 2.519, 1.486, 2014.306, "", 268.024, 2.42, 1.6, 23., 52.232, 
  0.1, 59.31}, {"MLI", "Africa", "Mali", "2020-07-08", 2348., 17., 119., 0., 
  115.946, 0.839, 5.876, 0., "", "", "", "", "", "", "", "", 2.0250834*^7, 
  15.196, 16.4, 2.519, 1.486, 2014.306, "", 268.024, 2.42, 1.6, 23., 52.232, 
  0.1, 59.31}, {"MLT", "Europe", "Malta", "2020-03-07", 1., 1., 0., 0., 
  2.265, 2.265, 0., 0., "", "", "", "", "", "", "", "", 441539., 1454.037, 
  42.4, 19.426, 11.324, 36513.323, 0.2, 168.711, 8.83, 20.9, 30.2, "", 4.485, 
  82.53}, {"MLT", "Europe", "Malta", "2020-03-08", 3., 2., 0., 0., 6.794, 
  4.53, 0., 0., "", "", "", "", "", "", "", "", 441539., 1454.037, 42.4, 
  19.426, 11.324, 36513.323, 0.2, 168.711, 8.83, 20.9, 30.2, "", 4.485, 
  82.53}, {"MLT", "Europe", "Malta", "2020-03-09", 3., 0., 0., 0., 6.794, 0., 
  0., 0., "", "", "", "", "", "", "", "", 441539., 1454.037, 42.4, 19.426, 
  11.324, 36513.323, 0.2, 168.711, 8.83, 20.9, 30.2, "", 4.485, 82.53}, 
 {"MLT", "Europe", "Malta", "2020-03-10", 5., 2., 0., 0., 11.324, 4.53, 0., 
  0., "", "", "", "", "", "", "", "", 441539., 1454.037, 42.4, 19.426, 
  11.324, 36513.323, 0.2, 168.711, 8.83, 20.9, 30.2, "", 4.485, 82.53}, 
 {"MLT", "Europe", "Malta", "2020-03-11", 6., 1., 0., 0., 13.589, 2.265, 0., 
  0., "", "", "", "", "", "", "", "", 441539., 1454.037, 42.4, 19.426, 
  11.324, 36513.323, 0.2, 168.711, 8.83, 20.9, 30.2, "", 4.485, 82.53}, 
 {"MLT", "Europe", "Malta", "2020-03-12", 7., 1., 0., 0., 15.854, 2.265, 0., 
  0., "", "", "", "", "", "", "", "", 441539., 1454.037, 42.4, 19.426, 
  11.324, 36513.323, 0.2, 168.711, 8.83, 20.9, 30.2, "", 4.485, 82.53}, 
 {"MLT", "Europe", "Malta", "2020-03-13", 8., 1., 0., 0., 18.118, 2.265, 0., 
  0., "", "", "", "", "", "", "", "", 441539., 1454.037, 42.4, 19.426, 
  11.324, 36513.323, 0.2, 168.711, 8.83, 20.9, 30.2, "", 4.485, 82.53}, 
 {"MLT", "Europe", "Malta", "2020-03-14", 18., 10., 0., 0., 40.767, 22.648, 
  0., 0., "", "", "", "", "", "", "", "", 441539., 1454.037, 42.4, 19.426, 
  11.324, 36513.323, 0.2, 168.711, 8.83, 20.9, 30.2, "", 4.485, 82.53}, 
 {"MLT", "Europe", "Malta", "2020-03-15", 20., 2., 0., 0., 45.296, 4.53, 0., 
  0., "", "", "", "", "", "", "", "", 441539., 1454.037, 42.4, 19.426, 
  11.324, 36513.323, 0.2, 168.711, 8.83, 20.9, 30.2, "", 4.485, 82.53}, 
 {"MLT", "Europe", "Malta", "2020-03-16", 30., 10., 0., 0., 67.944, 22.648, 
  0., 0., "", "", "", "", "", "", "", "", 441539., 1454.037, 42.4, 19.426, 
  11.324, 36513.323, 0.2, 168.711, 8.83, 20.9, 30.2, "", 4.485, 82.53}, 
 {"MLT", "Europe", "Malta", "2020-03-17", 38., 8., 0., 0., 86.063, 18.118, 
  0., 0., "", "", "", "", "", "", "", "", 441539., 1454.037, 42.4, 19.426, 
  11.324, 36513.323, 0.2, 168.711, 8.83, 20.9, 30.2, "", 4.485, 82.53}, 
 {"MLT", "Europe", "Malta", "2020-03-18", 48., 10., 0., 0., 108.711, 22.648, 
  0., 0., "", "", "", "", "", "", "", "", 441539., 1454.037, 42.4, 19.426, 
  11.324, 36513.323, 0.2, 168.711, 8.83, 20.9, 30.2, "", 4.485, 82.53}, 
 {"MLT", "Europe", "Malta", "2020-03-19", 52., 4., 0., 0., 117.77, 9.059, 0., 
  0., "", "", "", "", "", "", "", "", 441539., 1454.037, 42.4, 19.426, 
  11.324, 36513.323, 0.2, 168.711, 8.83, 20.9, 30.2, "", 4.485, 82.53}, 
 {"MLT", "Europe", "Malta", "2020-03-20", 64., 12., 0., 0., 144.948, 27.178, 
  0., 0., "", "", "", "", "", "", "", "", 441539., 1454.037, 42.4, 19.426, 
  11.324, 36513.323, 0.2, 168.711, 8.83, 20.9, 30.2, "", 4.485, 82.53}, 
 {"MLT", "Europe", "Malta", "2020-03-21", 73., 9., 0., 0., 165.331, 20.383, 
  0., 0., "", "", "", "", "", "", "", "", 441539., 1454.037, 42.4, 19.426, 
  11.324, 36513.323, 0.2, 168.711, 8.83, 20.9, 30.2, "", 4.485, 82.53}, 
 {"MLT", "Europe", "Malta", "2020-03-22", 90., 17., 0., 0., 203.833, 38.502, 
  0., 0., "", "", "", "", "", "", "", "", 441539., 1454.037, 42.4, 19.426, 
  11.324, 36513.323, 0.2, 168.711, 8.83, 20.9, 30.2, "", 4.485, 82.53}, 
 {"MLT", "Europe", "Malta", "2020-03-23", 107., 17., 0., 0., 242.334, 38.502, 
  0., 0., "", "", "", "", "", "", "", "", 441539., 1454.037, 42.4, 19.426, 
  11.324, 36513.323, 0.2, 168.711, 8.83, 20.9, 30.2, "", 4.485, 82.53}, 
 {"MLT", "Europe", "Malta", "2020-03-24", 112., 5., 0., 0., 253.658, 11.324, 
  0., 0., "", "", "", "", "", "", "", "", 441539., 1454.037, 42.4, 19.426, 
  11.324, 36513.323, 0.2, 168.711, 8.83, 20.9, 30.2, "", 4.485, 82.53}, 
 {"MLT", "Europe", "Malta", "2020-03-25", 129., 17., 0., 0., 292.16, 38.502, 
  0., 0., "", "", "", "", "", "", "", "", 441539., 1454.037, 42.4, 19.426, 
  11.324, 36513.323, 0.2, 168.711, 8.83, 20.9, 30.2, "", 4.485, 82.53}, 
 {"MLT", "Europe", "Malta", "2020-03-26", 134., 5., 0., 0., 303.484, 11.324, 
  0., 0., "", "", "", "", "", "", "", "", 441539., 1454.037, 42.4, 19.426, 
  11.324, 36513.323, 0.2, 168.711, 8.83, 20.9, 30.2, "", 4.485, 82.53}, 
 {"MLT", "Europe", "Malta", "2020-03-27", 139., 5., 0., 0., 314.808, 11.324, 
  0., 0., "", "", "", "", "", "", "", "", 441539., 1454.037, 42.4, 19.426, 
  11.324, 36513.323, 0.2, 168.711, 8.83, 20.9, 30.2, "", 4.485, 82.53}, 
 {"MLT", "Europe", "Malta", "2020-03-28", 149., 10., 0., 0., 337.456, 22.648, 
  0., 0., "", "", "", "", "", "", "", "", 441539., 1454.037, 42.4, 19.426, 
  11.324, 36513.323, 0.2, 168.711, 8.83, 20.9, 30.2, "", 4.485, 82.53}, 
 {"MLT", "Europe", "Malta", "2020-03-29", 151., 2., 0., 0., 341.986, 4.53, 
  0., 0., "", "", "", "", "", "", "", "", 441539., 1454.037, 42.4, 19.426, 
  11.324, 36513.323, 0.2, 168.711, 8.83, 20.9, 30.2, "", 4.485, 82.53}, 
 {"MLT", "Europe", "Malta", "2020-03-30", 156., 5., 0., 0., 353.31, 11.324, 
  0., 0., "", "", "", "", "", "", "", "", 441539., 1454.037, 42.4, 19.426, 
  11.324, 36513.323, 0.2, 168.711, 8.83, 20.9, 30.2, "", 4.485, 82.53}, 
 {"MLT", "Europe", "Malta", "2020-03-31", 165., 9., 0., 0., 373.693, 20.383, 
  0., 0., "", "", "", "", "", "", "", "", 441539., 1454.037, 42.4, 19.426, 
  11.324, 36513.323, 0.2, 168.711, 8.83, 20.9, 30.2, "", 4.485, 82.53}, 
 {"MLT", "Europe", "Malta", "2020-04-01", 184., 19., 0., 0., 416.724, 43.031, 
  0., 0., "", "", "", "", "", "", "", "", 441539., 1454.037, 42.4, 19.426, 
  11.324, 36513.323, 0.2, 168.711, 8.83, 20.9, 30.2, "", 4.485, 82.53}, 
 {"MLT", "Europe", "Malta", "2020-04-02", 194., 10., 0., 0., 439.372, 22.648, 
  0., 0., "", "", "", "", "", "", "", "", 441539., 1454.037, 42.4, 19.426, 
  11.324, 36513.323, 0.2, 168.711, 8.83, 20.9, 30.2, "", 4.485, 82.53}, 
 {"MLT", "Europe", "Malta", "2020-04-03", 201., 7., 0., 0., 455.226, 15.854, 
  0., 0., "", "", "", "", "", "", "", "", 441539., 1454.037, 42.4, 19.426, 
  11.324, 36513.323, 0.2, 168.711, 8.83, 20.9, 30.2, "", 4.485, 82.53}, 
 {"MLT", "Europe", "Malta", "2020-04-04", 206., 5., 0., 0., 466.55, 11.324, 
  0., 0., "", "", "", "", "", "", "", "", 441539., 1454.037, 42.4, 19.426, 
  11.324, 36513.323, 0.2, 168.711, 8.83, 20.9, 30.2, "", 4.485, 82.53}, 
 {"MLT", "Europe", "Malta", "2020-04-05", 218., 12., 0., 0., 493.728, 27.178, 
  0., 0., "", "", "", "", "", "", "", "", 441539., 1454.037, 42.4, 19.426, 
  11.324, 36513.323, 0.2, 168.711, 8.83, 20.9, 30.2, "", 4.485, 82.53}, 
 {"MLT", "Europe", "Malta", "2020-04-06", 235., 17., 0., 0., 532.229, 38.502, 
  0., 0., "", "", "", "", "", "", "", "", 441539., 1454.037, 42.4, 19.426, 
  11.324, 36513.323, 0.2, 168.711, 8.83, 20.9, 30.2, "", 4.485, 82.53}, 
 {"MLT", "Europe", "Malta", "2020-04-07", 254., 19., 0., 0., 575.261, 43.031, 
  0., 0., "", "", "", "", "", "", "", "", 441539., 1454.037, 42.4, 19.426, 
  11.324, 36513.323, 0.2, 168.711, 8.83, 20.9, 30.2, "", 4.485, 82.53}, 
 {"MLT", "Europe", "Malta", "2020-04-08", 298., 44., 0., 0., 674.912, 99.651, 
  0., 0., "", "", "", "", "", "", "", "", 441539., 1454.037, 42.4, 19.426, 
  11.324, 36513.323, 0.2, 168.711, 8.83, 20.9, 30.2, "", 4.485, 82.53}, 
 {"MLT", "Europe", "Malta", "2020-04-09", 307., 9., 1., 1., 695.295, 20.383, 
  2.265, 2.265, "", "", "", "", "", "", "", "", 441539., 1454.037, 42.4, 
  19.426, 11.324, 36513.323, 0.2, 168.711, 8.83, 20.9, 30.2, "", 4.485, 
  82.53}, {"MLT", "Europe", "Malta", "2020-04-10", 342., 35., 2., 1., 
  774.564, 79.268, 4.53, 2.265, "", "", "", "", "", "", "", "", 441539., 
  1454.037, 42.4, 19.426, 11.324, 36513.323, 0.2, 168.711, 8.83, 20.9, 30.2, 
  "", 4.485, 82.53}, {"MLT", "Europe", "Malta", "2020-04-11", 360., 18., 2., 
  0., 815.33, 40.767, 4.53, 0., "", "", "", "", "", "", "", "", 441539., 
  1454.037, 42.4, 19.426, 11.324, 36513.323, 0.2, 168.711, 8.83, 20.9, 30.2, 
  "", 4.485, 82.53}, {"MLT", "Europe", "Malta", "2020-04-12", 373., 13., 3., 
  1., 844.772, 29.442, 6.794, 2.265, "", "", "", "", "", "", "", "", 441539., 
  1454.037, 42.4, 19.426, 11.324, 36513.323, 0.2, 168.711, 8.83, 20.9, 30.2, 
  "", 4.485, 82.53}, {"MLT", "Europe", "Malta", "2020-04-13", 384., 11., 3., 
  0., 869.685, 24.913, 6.794, 0., "", "", "", "", "", "", "", "", 441539., 
  1454.037, 42.4, 19.426, 11.324, 36513.323, 0.2, 168.711, 8.83, 20.9, 30.2, 
  "", 4.485, 82.53}, {"MLT", "Europe", "Malta", "2020-04-14", 385., 1., 3., 
  0., 871.95, 2.265, 6.794, 0., "", "", "", "", "", "", "", "", 441539., 
  1454.037, 42.4, 19.426, 11.324, 36513.323, 0.2, 168.711, 8.83, 20.9, 30.2, 
  "", 4.485, 82.53}, {"MLT", "Europe", "Malta", "2020-04-15", 393., 8., 3., 
  0., 890.069, 18.118, 6.794, 0., "", "", "", "", "", "", "", "", 441539., 
  1454.037, 42.4, 19.426, 11.324, 36513.323, 0.2, 168.711, 8.83, 20.9, 30.2, 
  "", 4.485, 82.53}, {"MLT", "Europe", "Malta", "2020-04-16", 408., 15., 3., 
  0., 924.041, 33.972, 6.794, 0., "", "", "", "", "", "", "", "", 441539., 
  1454.037, 42.4, 19.426, 11.324, 36513.323, 0.2, 168.711, 8.83, 20.9, 30.2, 
  "", 4.485, 82.53}, {"MLT", "Europe", "Malta", "2020-04-17", 413., 5., 3., 
  0., 935.365, 11.324, 6.794, 0., "", "", "", "", "", "", "", "", 441539., 
  1454.037, 42.4, 19.426, 11.324, 36513.323, 0.2, 168.711, 8.83, 20.9, 30.2, 
  "", 4.485, 82.53}, {"MLT", "Europe", "Malta", "2020-04-18", 422., 9., 3., 
  0., 955.748, 20.383, 6.794, 0., "", "", "", "", "", "", "", "", 441539., 
  1454.037, 42.4, 19.426, 11.324, 36513.323, 0.2, 168.711, 8.83, 20.9, 30.2, 
  "", 4.485, 82.53}, {"MLT", "Europe", "Malta", "2020-04-19", 426., 4., 3., 
  0., 964.807, 9.059, 6.794, 0., "", "", "", "", "", "", "", "", 441539., 
  1454.037, 42.4, 19.426, 11.324, 36513.323, 0.2, 168.711, 8.83, 20.9, 30.2, 
  "", 4.485, 82.53}, {"MLT", "Europe", "Malta", "2020-04-20", 428., 2., 3., 
  0., 969.337, 4.53, 6.794, 0., "", "", "", "", "", "", "", "", 441539., 
  1454.037, 42.4, 19.426, 11.324, 36513.323, 0.2, 168.711, 8.83, 20.9, 30.2, 
  "", 4.485, 82.53}, {"MLT", "Europe", "Malta", "2020-04-21", 433., 5., 3., 
  0., 980.661, 11.324, 6.794, 0., "", "", "", "", "", "", "", "", 441539., 
  1454.037, 42.4, 19.426, 11.324, 36513.323, 0.2, 168.711, 8.83, 20.9, 30.2, 
  "", 4.485, 82.53}, {"MLT", "Europe", "Malta", "2020-04-22", 444., 11., 3., 
  0., 1005.574, 24.913, 6.794, 0., "", "", "", "", "", "", "", "", 441539., 
  1454.037, 42.4, 19.426, 11.324, 36513.323, 0.2, 168.711, 8.83, 20.9, 30.2, 
  "", 4.485, 82.53}, {"MLT", "Europe", "Malta", "2020-04-23", 445., 1., 3., 
  0., 1007.838, 2.265, 6.794, 0., "", "", "", "", "", "", "", "", 441539., 
  1454.037, 42.4, 19.426, 11.324, 36513.323, 0.2, 168.711, 8.83, 20.9, 30.2, 
  "", 4.485, 82.53}, {"MLT", "Europe", "Malta", "2020-04-24", 446., 1., 3., 
  0., 1010.103, 2.265, 6.794, 0., "", "", "", "", "", "", "", "", 441539., 
  1454.037, 42.4, 19.426, 11.324, 36513.323, 0.2, 168.711, 8.83, 20.9, 30.2, 
  "", 4.485, 82.53}, {"MLT", "Europe", "Malta", "2020-04-25", 447., 1., 3., 
  0., 1012.368, 2.265, 6.794, 0., "", "", "", "", "", "", "", "", 441539., 
  1454.037, 42.4, 19.426, 11.324, 36513.323, 0.2, 168.711, 8.83, 20.9, 30.2, 
  "", 4.485, 82.53}, {"MLT", "Europe", "Malta", "2020-04-26", 448., 1., 4., 
  1., 1014.633, 2.265, 9.059, 2.265, "", "", "", "", "", "", "", "", 441539., 
  1454.037, 42.4, 19.426, 11.324, 36513.323, 0.2, 168.711, 8.83, 20.9, 30.2, 
  "", 4.485, 82.53}, {"MLT", "Europe", "Malta", "2020-04-27", 448., 0., 4., 
  0., 1014.633, 0., 9.059, 0., "", "", "", "", "", "", "", "", 441539., 
  1454.037, 42.4, 19.426, 11.324, 36513.323, 0.2, 168.711, 8.83, 20.9, 30.2, 
  "", 4.485, 82.53}, {"MLT", "Europe", "Malta", "2020-04-28", 450., 2., 4., 
  0., 1019.163, 4.53, 9.059, 0., "", "", "", "", "", "", "", "", 441539., 
  1454.037, 42.4, 19.426, 11.324, 36513.323, 0.2, 168.711, 8.83, 20.9, 30.2, 
  "", 4.485, 82.53}, {"MLT", "Europe", "Malta", "2020-04-29", 450., 0., 4., 
  0., 1019.163, 0., 9.059, 0., "", "", "", "", "", "", "", "", 441539., 
  1454.037, 42.4, 19.426, 11.324, 36513.323, 0.2, 168.711, 8.83, 20.9, 30.2, 
  "", 4.485, 82.53}, {"MLT", "Europe", "Malta", "2020-04-30", 463., 13., 4., 
  0., 1048.605, 29.442, 9.059, 0., "", "", "", "", "", "", "", "", 441539., 
  1454.037, 42.4, 19.426, 11.324, 36513.323, 0.2, 168.711, 8.83, 20.9, 30.2, 
  "", 4.485, 82.53}, {"MLT", "Europe", "Malta", "2020-05-01", 465., 2., 4., 
  0., 1053.135, 4.53, 9.059, 0., "", "", "", "", "", "", "", "", 441539., 
  1454.037, 42.4, 19.426, 11.324, 36513.323, 0.2, 168.711, 8.83, 20.9, 30.2, 
  "", 4.485, 82.53}, {"MLT", "Europe", "Malta", "2020-05-02", 467., 2., 4., 
  0., 1057.664, 4.53, 9.059, 0., "", "", "", "", "", "", "", "", 441539., 
  1454.037, 42.4, 19.426, 11.324, 36513.323, 0.2, 168.711, 8.83, 20.9, 30.2, 
  "", 4.485, 82.53}, {"MLT", "Europe", "Malta", "2020-05-03", 467., 0., 4., 
  0., 1057.664, 0., 9.059, 0., "", "", "", "", "", "", "", "", 441539., 
  1454.037, 42.4, 19.426, 11.324, 36513.323, 0.2, 168.711, 8.83, 20.9, 30.2, 
  "", 4.485, 82.53}, {"MLT", "Europe", "Malta", "2020-05-04", 477., 10., 4., 
  0., 1080.312, 22.648, 9.059, 0., "", "", "", "", "", "", "", "", 441539., 
  1454.037, 42.4, 19.426, 11.324, 36513.323, 0.2, 168.711, 8.83, 20.9, 30.2, 
  "", 4.485, 82.53}, {"MLT", "Europe", "Malta", "2020-05-05", 480., 3., 4., 
  0., 1087.107, 6.794, 9.059, 0., "", "", "", "", "", "", "", "", 441539., 
  1454.037, 42.4, 19.426, 11.324, 36513.323, 0.2, 168.711, 8.83, 20.9, 30.2, 
  "", 4.485, 82.53}, {"MLT", "Europe", "Malta", "2020-05-06", 482., 2., 5., 
  1., 1091.636, 4.53, 11.324, 2.265, "", "", "", "", "", "", "", "", 441539., 
  1454.037, 42.4, 19.426, 11.324, 36513.323, 0.2, 168.711, 8.83, 20.9, 30.2, 
  "", 4.485, 82.53}, {"MLT", "Europe", "Malta", "2020-05-07", 484., 2., 5., 
  0., 1096.166, 4.53, 11.324, 0., "", "", "", "", "", "", "", "", 441539., 
  1454.037, 42.4, 19.426, 11.324, 36513.323, 0.2, 168.711, 8.83, 20.9, 30.2, 
  "", 4.485, 82.53}, {"MLT", "Europe", "Malta", "2020-05-08", 486., 2., 5., 
  0., 1100.696, 4.53, 11.324, 0., "", "", "", "", "", "", "", "", 441539., 
  1454.037, 42.4, 19.426, 11.324, 36513.323, 0.2, 168.711, 8.83, 20.9, 30.2, 
  "", 4.485, 82.53}, {"MLT", "Europe", "Malta", "2020-05-09", 489., 3., 5., 
  0., 1107.49, 6.794, 11.324, 0., "", "", "", "", "", "", "", "", 441539., 
  1454.037, 42.4, 19.426, 11.324, 36513.323, 0.2, 168.711, 8.83, 20.9, 30.2, 
  "", 4.485, 82.53}, {"MLT", "Europe", "Malta", "2020-05-10", 490., 1., 5., 
  0., 1109.755, 2.265, 11.324, 0., "", "", "", "", "", "", "", "", 441539., 
  1454.037, 42.4, 19.426, 11.324, 36513.323, 0.2, 168.711, 8.83, 20.9, 30.2, 
  "", 4.485, 82.53}, {"MLT", "Europe", "Malta", "2020-05-11", 496., 6., 5., 
  0., 1123.344, 13.589, 11.324, 0., "", "", "", "", "", "", "", "", 441539., 
  1454.037, 42.4, 19.426, 11.324, 36513.323, 0.2, 168.711, 8.83, 20.9, 30.2, 
  "", 4.485, 82.53}, {"MLT", "Europe", "Malta", "2020-05-12", 503., 7., 5., 
  0., 1139.197, 15.854, 11.324, 0., "", "", "", "", "", "", "", "", 441539., 
  1454.037, 42.4, 19.426, 11.324, 36513.323, 0.2, 168.711, 8.83, 20.9, 30.2, 
  "", 4.485, 82.53}, {"MLT", "Europe", "Malta", "2020-05-13", 503., 0., 5., 
  0., 1139.197, 0., 11.324, 0., "", "", "", "", "", "", "", "", 441539., 
  1454.037, 42.4, 19.426, 11.324, 36513.323, 0.2, 168.711, 8.83, 20.9, 30.2, 
  "", 4.485, 82.53}, {"MLT", "Europe", "Malta", "2020-05-14", 508., 5., 6., 
  1., 1150.521, 11.324, 13.589, 2.265, "", "", "", "", "", "", "", "", 
  441539., 1454.037, 42.4, 19.426, 11.324, 36513.323, 0.2, 168.711, 8.83, 
  20.9, 30.2, "", 4.485, 82.53}, {"MLT", "Europe", "Malta", "2020-05-15", 
  522., 14., 6., 0., 1182.229, 31.707, 13.589, 0., "", "", "", "", "", "", 
  "", "", 441539., 1454.037, 42.4, 19.426, 11.324, 36513.323, 0.2, 168.711, 
  8.83, 20.9, 30.2, "", 4.485, 82.53}, {"MLT", "Europe", "Malta", 
  "2020-05-16", 532., 10., 6., 0., 1204.877, 22.648, 13.589, 0., 49231., "", 
  111.499, "", "", "", "samples tested", "", 441539., 1454.037, 42.4, 19.426, 
  11.324, 36513.323, 0.2, 168.711, 8.83, 20.9, 30.2, "", 4.485, 82.53}, 
 {"MLT", "Europe", "Malta", "2020-05-17", 546., 14., 6., 0., 1236.584, 
  31.707, 13.589, 0., 50660., 1429., 114.735, 3.236, "", "", 
  "samples tested", "", 441539., 1454.037, 42.4, 19.426, 11.324, 36513.323, 
  0.2, 168.711, 8.83, 20.9, 30.2, "", 4.485, 82.53}, 
 {"MLT", "Europe", "Malta", "2020-05-18", 553., 7., 6., 0., 1252.437, 15.854, 
  13.589, 0., 51677., 1017., 117.038, 2.303, "", "", "samples tested", "", 
  441539., 1454.037, 42.4, 19.426, 11.324, 36513.323, 0.2, 168.711, 8.83, 
  20.9, 30.2, "", 4.485, 82.53}, {"MLT", "Europe", "Malta", "2020-05-19", 
  558., 5., 6., 0., 1263.762, 11.324, 13.589, 0., 53196., 1519., 120.479, 
  3.44, "", "", "samples tested", "", 441539., 1454.037, 42.4, 19.426, 
  11.324, 36513.323, 0.2, 168.711, 8.83, 20.9, 30.2, "", 4.485, 82.53}, 
 {"MLT", "Europe", "Malta", "2020-05-20", 560., 2., 6., 0., 1268.291, 4.53, 
  13.589, 0., 54866., 1670., 124.261, 3.782, "", "", "samples tested", "", 
  441539., 1454.037, 42.4, 19.426, 11.324, 36513.323, 0.2, 168.711, 8.83, 
  20.9, 30.2, "", 4.485, 82.53}, {"MLT", "Europe", "Malta", "2020-05-21", 
  584., 24., 6., 0., 1322.646, 54.355, 13.589, 0., 56224., 1358., 127.336, 
  3.076, "", "", "samples tested", "", 441539., 1454.037, 42.4, 19.426, 
  11.324, 36513.323, 0.2, 168.711, 8.83, 20.9, 30.2, "", 4.485, 82.53}, 
 {"MLT", "Europe", "Malta", "2020-05-22", 599., 15., 6., 0., 1356.619, 
  33.972, 13.589, 0., 57784., 1560., 130.87, 3.533, "", "", "samples tested", 
  "", 441539., 1454.037, 42.4, 19.426, 11.324, 36513.323, 0.2, 168.711, 8.83, 
  20.9, 30.2, "", 4.485, 82.53}, {"MLT", "Europe", "Malta", "2020-05-23", 
  600., 1., 6., 0., 1358.883, 2.265, 13.589, 0., 59511., 1727., 134.781, 
  3.911, 1469., 3.327, "samples tested", "", 441539., 1454.037, 42.4, 19.426, 
  11.324, 36513.323, 0.2, 168.711, 8.83, 20.9, 30.2, "", 4.485, 82.53}, 
 {"MLT", "Europe", "Malta", "2020-05-24", 609., 9., 6., 0., 1379.267, 20.383, 
  13.589, 0., 60812., 1301., 137.727, 2.947, 1450., 3.284, "samples tested", 
  "", 441539., 1454.037, 42.4, 19.426, 11.324, 36513.323, 0.2, 168.711, 8.83, 
  20.9, 30.2, "", 4.485, 82.53}, {"MLT", "Europe", "Malta", "2020-05-25", 
  610., 1., 6., 0., 1381.531, 2.265, 13.589, 0., 61615., 803., 139.546, 
  1.819, 1420., 3.216, "samples tested", "", 441539., 1454.037, 42.4, 19.426, 
  11.324, 36513.323, 0.2, 168.711, 8.83, 20.9, 30.2, "", 4.485, 82.53}, 
 {"MLT", "Europe", "Malta", "2020-05-26", 611., 1., 6., 0., 1383.796, 2.265, 
  13.589, 0., 63087., 1472., 142.88, 3.334, 1413., 3.2, "samples tested", "", 
  441539., 1454.037, 42.4, 19.426, 11.324, 36513.323, 0.2, 168.711, 8.83, 
  20.9, 30.2, "", 4.485, 82.53}, {"MLT", "Europe", "Malta", "2020-05-27", 
  611., 0., 6., 0., 1383.796, 0., 13.589, 0., 64334., 1247., 145.704, 2.824, 
  1353., 3.064, "samples tested", "", 441539., 1454.037, 42.4, 19.426, 
  11.324, 36513.323, 0.2, 168.711, 8.83, 20.9, 30.2, "", 4.485, 82.53}, 
 {"MLT", "Europe", "Malta", "2020-05-28", 615., 4., 7., 1., 1392.855, 9.059, 
  15.854, 2.265, 65471., 1137., 148.279, 2.575, 1321., 2.992, 
  "samples tested", "", 441539., 1454.037, 42.4, 19.426, 11.324, 36513.323, 
  0.2, 168.711, 8.83, 20.9, 30.2, "", 4.485, 82.53}, 
 {"MLT", "Europe", "Malta", "2020-05-29", 616., 1., 7., 0., 1395.12, 2.265, 
  15.854, 0., 66664., 1193., 150.981, 2.702, 1269., 2.874, "samples tested", 
  "", 441539., 1454.037, 42.4, 19.426, 11.324, 36513.323, 0.2, 168.711, 8.83, 
  20.9, 30.2, "", 4.485, 82.53}, {"MLT", "Europe", "Malta", "2020-05-30", 
  616., 0., 7., 0., 1395.12, 0., 15.854, 0., 68038., 1374., 154.093, 3.112, 
  1218., 2.759, "samples tested", "", 441539., 1454.037, 42.4, 19.426, 
  11.324, 36513.323, 0.2, 168.711, 8.83, 20.9, 30.2, "", 4.485, 82.53}, 
 {"MLT", "Europe", "Malta", "2020-05-31", 616., 0., 7., 0., 1395.12, 0., 
  15.854, 0., 69025., 987., 156.328, 2.235, 1173., 2.657, "samples tested", 
  "", 441539., 1454.037, 42.4, 19.426, 11.324, 36513.323, 0.2, 168.711, 8.83, 
  20.9, 30.2, "", 4.485, 82.53}, {"MLT", "Europe", "Malta", "2020-06-01", 
  616., 0., 7., 0., 1395.12, 0., 15.854, 0., 69622., 597., 157.68, 1.352, 
  1144., 2.591, "samples tested", "", 441539., 1454.037, 42.4, 19.426, 
  11.324, 36513.323, 0.2, 168.711, 8.83, 20.9, 30.2, "", 4.485, 82.53}, 
 {"MLT", "Europe", "Malta", "2020-06-02", 619., 3., 9., 2., 1401.915, 6.794, 
  20.383, 4.53, 70693., 1071., 160.106, 2.426, 1087., 2.462, 
  "samples tested", "", 441539., 1454.037, 42.4, 19.426, 11.324, 36513.323, 
  0.2, 168.711, 8.83, 20.9, 30.2, "", 4.485, 82.53}, 
 {"MLT", "Europe", "Malta", "2020-06-03", 620., 1., 9., 0., 1404.179, 2.265, 
  20.383, 0., 71723., 1030., 162.439, 2.333, 1056., 2.392, "samples tested", 
  "", 441539., 1454.037, 42.4, 19.426, 11.324, 36513.323, 0.2, 168.711, 8.83, 
  20.9, 30.2, "", 4.485, 82.53}, {"MLT", "Europe", "Malta", "2020-06-04", 
  622., 2., 9., 0., 1408.709, 4.53, 20.383, 0., 72615., 892., 164.459, 2.02, 
  1021., 2.312, "samples tested", "", 441539., 1454.037, 42.4, 19.426, 
  11.324, 36513.323, 0.2, 168.711, 8.83, 20.9, 30.2, "", 4.485, 82.53}, 
 {"MLT", "Europe", "Malta", "2020-06-05", 622., 0., 9., 0., 1408.709, 0., 
  20.383, 0., 73592., 977., 166.672, 2.213, 990., 2.242, "samples tested", 
  "", 441539., 1454.037, 42.4, 19.426, 11.324, 36513.323, 0.2, 168.711, 8.83, 
  20.9, 30.2, "", 4.485, 82.53}, {"MLT", "Europe", "Malta", "2020-06-06", 
  622., 0., 9., 0., 1408.709, 0., 20.383, 0., 74469., 877., 168.658, 1.986, 
  919., 2.081, "samples tested", "", 441539., 1454.037, 42.4, 19.426, 11.324, 
  36513.323, 0.2, 168.711, 8.83, 20.9, 30.2, "", 4.485, 82.53}, 
 {"MLT", "Europe", "Malta", "2020-06-07", 622., 0., 9., 0., 1408.709, 0., 
  20.383, 0., 75374., 905., 170.707, 2.05, 907., 2.054, "samples tested", "", 
  441539., 1454.037, 42.4, 19.426, 11.324, 36513.323, 0.2, 168.711, 8.83, 
  20.9, 30.2, "", 4.485, 82.53}, {"MLT", "Europe", "Malta", "2020-06-08", 
  629., 7., 9., 0., 1424.563, 15.854, 20.383, 0., 75881., 507., 171.856, 
  1.148, 894., 2.025, "samples tested", "", 441539., 1454.037, 42.4, 19.426, 
  11.324, 36513.323, 0.2, 168.711, 8.83, 20.9, 30.2, "", 4.485, 82.53}, 
 {"MLT", "Europe", "Malta", "2020-06-09", 630., 1., 9., 0., 1426.828, 2.265, 
  20.383, 0., 77033., 1152., 174.465, 2.609, 906., 2.052, "samples tested", 
  "", 441539., 1454.037, 42.4, 19.426, 11.324, 36513.323, 0.2, 168.711, 8.83, 
  20.9, 30.2, "", 4.485, 82.53}, {"MLT", "Europe", "Malta", "2020-06-10", 
  632., 2., 9., 0., 1431.357, 4.53, 20.383, 0., 77884., 851., 176.392, 1.927, 
  880., 1.993, "samples tested", "", 441539., 1454.037, 42.4, 19.426, 11.324, 
  36513.323, 0.2, 168.711, 8.83, 20.9, 30.2, "", 4.485, 82.53}, 
 {"MLT", "Europe", "Malta", "2020-06-11", 635., 3., 9., 0., 1438.152, 6.794, 
  20.383, 0., 78788., 904., 178.44, 2.047, 882., 1.998, "samples tested", "", 
  441539., 1454.037, 42.4, 19.426, 11.324, 36513.323, 0.2, 168.711, 8.83, 
  20.9, 30.2, "", 4.485, 82.53}, {"MLT", "Europe", "Malta", "2020-06-12", 
  640., 5., 9., 0., 1449.476, 11.324, 20.383, 0., 79909., 1121., 180.978, 
  2.539, 902., 2.043, "samples tested", "", 441539., 1454.037, 42.4, 19.426, 
  11.324, 36513.323, 0.2, 168.711, 8.83, 20.9, 30.2, "", 4.485, 82.53}, 
 {"MLT", "Europe", "Malta", "2020-06-13", 645., 5., 9., 0., 1460.8, 11.324, 
  20.383, 0., 80953., 1044., 183.343, 2.364, 926., 2.097, "samples tested", 
  "", 441539., 1454.037, 42.4, 19.426, 11.324, 36513.323, 0.2, 168.711, 8.83, 
  20.9, 30.2, "", 4.485, 82.53}, {"MLT", "Europe", "Malta", "2020-06-14", 
  646., 1., 9., 0., 1463.064, 2.265, 20.383, 0., 82263., 1310., 186.31, 
  2.967, 984., 2.229, "samples tested", "", 441539., 1454.037, 42.4, 19.426, 
  11.324, 36513.323, 0.2, 168.711, 8.83, 20.9, 30.2, "", 4.485, 82.53}, 
 {"MLT", "Europe", "Malta", "2020-06-15", 648., 2., 9., 0., 1467.594, 4.53, 
  20.383, 0., 82817., 554., 187.564, 1.255, 991., 2.244, "samples tested", 
  "", 441539., 1454.037, 42.4, 19.426, 11.324, 36513.323, 0.2, 168.711, 8.83, 
  20.9, 30.2, "", 4.485, 82.53}, {"MLT", "Europe", "Malta", "2020-06-16", 
  650., 2., 9., 0., 1472.124, 4.53, 20.383, 0., 84053., 1236., 190.364, 
  2.799, 1003., 2.272, "samples tested", "", 441539., 1454.037, 42.4, 19.426, 
  11.324, 36513.323, 0.2, 168.711, 8.83, 20.9, 30.2, "", 4.485, 82.53}, 
 {"MLT", "Europe", "Malta", "2020-06-17", 656., 6., 9., 0., 1485.712, 13.589, 
  20.383, 0., 84964., 911., 192.427, 2.063, 1011., 2.29, "samples tested", 
  "", 441539., 1454.037, 42.4, 19.426, 11.324, 36513.323, 0.2, 168.711, 8.83, 
  20.9, 30.2, "", 4.485, 82.53}, {"MLT", "Europe", "Malta", "2020-06-18", 
  662., 6., 9., 0., 1499.301, 13.589, 20.383, 0., 85824., 860., 194.375, 
  1.948, 1005., 2.276, "samples tested", "", 441539., 1454.037, 42.4, 19.426, 
  11.324, 36513.323, 0.2, 168.711, 8.83, 20.9, 30.2, "", 4.485, 82.53}, 
 {"MLT", "Europe", "Malta", "2020-06-19", 663., 1., 9., 0., 1501.566, 2.265, 
  20.383, 0., 86676., 852., 196.304, 1.93, 967., 2.19, "samples tested", "", 
  441539., 1454.037, 42.4, 19.426, 11.324, 36513.323, 0.2, 168.711, 8.83, 
  20.9, 30.2, "", 4.485, 82.53}, {"MLT", "Europe", "Malta", "2020-06-20", 
  663., 0., 9., 0., 1501.566, 0., 20.383, 0., 87462., 786., 198.084, 1.78, 
  930., 2.106, "samples tested", "", 441539., 1454.037, 42.4, 19.426, 11.324, 
  36513.323, 0.2, 168.711, 8.83, 20.9, 30.2, "", 4.485, 82.53}, 
 {"MLT", "Europe", "Malta", "2020-06-21", 664., 1., 9., 0., 1503.831, 2.265, 
  20.383, 0., 88230., 768., 199.824, 1.739, 852., 1.93, "samples tested", "", 
  441539., 1454.037, 42.4, 19.426, 11.324, 36513.323, 0.2, 168.711, 8.83, 
  20.9, 30.2, "", 4.485, 82.53}, {"MLT", "Europe", "Malta", "2020-06-22", 
  665., 1., 9., 0., 1506.096, 2.265, 20.383, 0., 88694., 464., 200.875, 
  1.051, 840., 1.902, "samples tested", "", 441539., 1454.037, 42.4, 19.426, 
  11.324, 36513.323, 0.2, 168.711, 8.83, 20.9, 30.2, "", 4.485, 82.53}, 
 {"MLT", "Europe", "Malta", "2020-06-23", 665., 0., 9., 0., 1506.096, 0., 
  20.383, 0., 89621., 927., 202.974, 2.099, 795., 1.801, "samples tested", 
  "", 441539., 1454.037, 42.4, 19.426, 11.324, 36513.323, 0.2, 168.711, 8.83, 
  20.9, 30.2, "", 4.485, 82.53}, {"MLT", "Europe", "Malta", "2020-06-24", 
  665., 0., 9., 0., 1506.096, 0., 20.383, 0., 90544., 923., 205.065, 2.09, 
  797., 1.805, "samples tested", "", 441539., 1454.037, 42.4, 19.426, 11.324, 
  36513.323, 0.2, 168.711, 8.83, 20.9, 30.2, "", 4.485, 82.53}, 
 {"MLT", "Europe", "Malta", "2020-06-25", 665., 0., 9., 0., 1506.096, 0., 
  20.383, 0., 91571., 1027., 207.391, 2.326, 821., 1.859, "samples tested", 
  "", 441539., 1454.037, 42.4, 19.426, 11.324, 36513.323, 0.2, 168.711, 8.83, 
  20.9, 30.2, "", 4.485, 82.53}, {"MLT", "Europe", "Malta", "2020-06-26", 
  668., 3., 9., 0., 1512.89, 6.794, 20.383, 0., 92517., 946., 209.533, 2.143, 
  834., 1.889, "samples tested", "", 441539., 1454.037, 42.4, 19.426, 11.324, 
  36513.323, 0.2, 168.711, 8.83, 20.9, 30.2, "", 4.485, 82.53}, 
 {"MLT", "Europe", "Malta", "2020-06-27", 670., 2., 9., 0., 1517.42, 4.53, 
  20.383, 0., 93387., 870., 211.503, 1.97, 846., 1.916, "samples tested", "", 
  441539., 1454.037, 42.4, 19.426, 11.324, 36513.323, 0.2, 168.711, 8.83, 
  20.9, 30.2, "", 4.485, 82.53}, {"MLT", "Europe", "Malta", "2020-06-28", 
  670., 0., 9., 0., 1517.42, 0., 20.383, 0., 94048., 661., 213., 1.497, 831., 
  1.882, "samples tested", "", 441539., 1454.037, 42.4, 19.426, 11.324, 
  36513.323, 0.2, 168.711, 8.83, 20.9, 30.2, "", 4.485, 82.53}, 
 {"MLT", "Europe", "Malta", "2020-06-29", 670., 0., 9., 0., 1517.42, 0., 
  20.383, 0., 94564., 516., 214.169, 1.169, 839., 1.9, "samples tested", "", 
  441539., 1454.037, 42.4, 19.426, 11.324, 36513.323, 0.2, 168.711, 8.83, 
  20.9, 30.2, "", 4.485, 82.53}, {"MLT", "Europe", "Malta", "2020-06-30", 
  670., 0., 9., 0., 1517.42, 0., 20.383, 0., 95131., 567., 215.453, 1.284, 
  787., 1.782, "samples tested", "", 441539., 1454.037, 42.4, 19.426, 11.324, 
  36513.323, 0.2, 168.711, 8.83, 20.9, 30.2, "", 4.485, 82.53}, 
 {"MLT", "Europe", "Malta", "2020-07-01", 670., 0., 9., 0., 1517.42, 0., 
  20.383, 0., 96266., 1135., 218.024, 2.571, 817., 1.85, "samples tested", 
  "", 441539., 1454.037, 42.4, 19.426, 11.324, 36513.323, 0.2, 168.711, 8.83, 
  20.9, 30.2, "", 4.485, 82.53}, {"MLT", "Europe", "Malta", "2020-07-02", 
  670., 0., 9., 0., 1517.42, 0., 20.383, 0., 97158., 892., 220.044, 2.02, 
  798., 1.807, "samples tested", "", 441539., 1454.037, 42.4, 19.426, 11.324, 
  36513.323, 0.2, 168.711, 8.83, 20.9, 30.2, "", 4.485, 82.53}, 
 {"MLT", "Europe", "Malta", "2020-07-03", 670., 0., 9., 0., 1517.42, 0., 
  20.383, 0., 98139., 981., 222.266, 2.222, 803., 1.819, "samples tested", 
  "", 441539., 1454.037, 42.4, 19.426, 11.324, 36513.323, 0.2, 168.711, 8.83, 
  20.9, 30.2, "", 4.485, 82.53}, {"MLT", "Europe", "Malta", "2020-07-04", 
  672., 2., 9., 0., 1521.949, 4.53, 20.383, 0., 99126., 987., 224.501, 2.235, 
  820., 1.857, "samples tested", "", 441539., 1454.037, 42.4, 19.426, 11.324, 
  36513.323, 0.2, 168.711, 8.83, 20.9, 30.2, "", 4.485, 82.53}, 
 {"MLT", "Europe", "Malta", "2020-07-05", 672., 0., 9., 0., 1521.949, 0., 
  20.383, 0., 101937., 2811., 230.867, 6.366, 1127., 2.552, "samples tested", 
  "", 441539., 1454.037, 42.4, 19.426, 11.324, 36513.323, 0.2, 168.711, 8.83, 
  20.9, 30.2, "", 4.485, 82.53}, {"MLT", "Europe", "Malta", "2020-07-06", 
  672., 0., 9., 0., 1521.949, 0., 20.383, 0., "", "", "", "", "", "", "", "", 
  441539., 1454.037, 42.4, 19.426, 11.324, 36513.323, 0.2, 168.711, 8.83, 
  20.9, 30.2, "", 4.485, 82.53}, {"MLT", "Europe", "Malta", "2020-07-07", 
  672., 0., 9., 0., 1521.949, 0., 20.383, 0., "", "", "", "", "", "", "", "", 
  441539., 1454.037, 42.4, 19.426, 11.324, 36513.323, 0.2, 168.711, 8.83, 
  20.9, 30.2, "", 4.485, 82.53}, {"MLT", "Europe", "Malta", "2020-07-08", 
  673., 1., 9., 0., 1524.214, 2.265, 20.383, 0., "", "", "", "", "", "", "", 
  "", 441539., 1454.037, 42.4, 19.426, 11.324, 36513.323, 0.2, 168.711, 8.83, 
  20.9, 30.2, "", 4.485, 82.53}, {"MRT", "Africa", "Mauritania", 
  "2020-03-15", 1., 1., 0., 0., 0.215, 0.215, 0., 0., "", "", "", "", "", "", 
  "", 16.67, 4.64966*^6, 4.289, 20.3, 3.138, 1.792, 3597.633, 6., 232.347, 
  2.42, "", "", 15.95, "", 64.92}, {"MRT", "Africa", "Mauritania", 
  "2020-03-16", 1., 0., 0., 0., 0.215, 0., 0., 0., "", "", "", "", "", "", 
  "", 27.78, 4.64966*^6, 4.289, 20.3, 3.138, 1.792, 3597.633, 6., 232.347, 
  2.42, "", "", 15.95, "", 64.92}, {"MRT", "Africa", "Mauritania", 
  "2020-03-17", 1., 0., 0., 0., 0.215, 0., 0., 0., "", "", "", "", "", "", 
  "", 27.78, 4.64966*^6, 4.289, 20.3, 3.138, 1.792, 3597.633, 6., 232.347, 
  2.42, "", "", 15.95, "", 64.92}, {"MRT", "Africa", "Mauritania", 
  "2020-03-18", 1., 0., 0., 0., 0.215, 0., 0., 0., "", "", "", "", "", "", 
  "", 27.78, 4.64966*^6, 4.289, 20.3, 3.138, 1.792, 3597.633, 6., 232.347, 
  2.42, "", "", 15.95, "", 64.92}, {"MRT", "Africa", "Mauritania", 
  "2020-03-19", 1., 0., 0., 0., 0.215, 0., 0., 0., "", "", "", "", "", "", 
  "", 57.41, 4.64966*^6, 4.289, 20.3, 3.138, 1.792, 3597.633, 6., 232.347, 
  2.42, "", "", 15.95, "", 64.92}, {"MRT", "Africa", "Mauritania", 
  "2020-03-20", 2., 1., 0., 0., 0.43, 0.215, 0., 0., "", "", "", "", "", "", 
  "", 57.41, 4.64966*^6, 4.289, 20.3, 3.138, 1.792, 3597.633, 6., 232.347, 
  2.42, "", "", 15.95, "", 64.92}, {"MRT", "Africa", "Mauritania", 
  "2020-03-21", 2., 0., 0., 0., 0.43, 0., 0., 0., "", "", "", "", "", "", "", 
  57.41, 4.64966*^6, 4.289, 20.3, 3.138, 1.792, 3597.633, 6., 232.347, 2.42, 
  "", "", 15.95, "", 64.92}, {"MRT", "Africa", "Mauritania", "2020-03-22", 
  2., 0., 0., 0., 0.43, 0., 0., 0., "", "", "", "", "", "", "", 57.41, 
  4.64966*^6, 4.289, 20.3, 3.138, 1.792, 3597.633, 6., 232.347, 2.42, "", "", 
  15.95, "", 64.92}, {"MRT", "Africa", "Mauritania", "2020-03-23", 2., 0., 
  0., 0., 0.43, 0., 0., 0., "", "", "", "", "", "", "", 62.96, 4.64966*^6, 
  4.289, 20.3, 3.138, 1.792, 3597.633, 6., 232.347, 2.42, "", "", 15.95, "", 
  64.92}, {"MRT", "Africa", "Mauritania", "2020-03-24", 2., 0., 0., 0., 0.43, 
  0., 0., 0., "", "", "", "", "", "", "", 62.96, 4.64966*^6, 4.289, 20.3, 
  3.138, 1.792, 3597.633, 6., 232.347, 2.42, "", "", 15.95, "", 64.92}, 
 {"MRT", "Africa", "Mauritania", "2020-03-25", 2., 0., 0., 0., 0.43, 0., 0., 
  0., "", "", "", "", "", "", "", 62.96, 4.64966*^6, 4.289, 20.3, 3.138, 
  1.792, 3597.633, 6., 232.347, 2.42, "", "", 15.95, "", 64.92}, 
 {"MRT", "Africa", "Mauritania", "2020-03-26", 2., 0., 0., 0., 0.43, 0., 0., 
  0., "", "", "", "", "", "", "", 62.96, 4.64966*^6, 4.289, 20.3, 3.138, 
  1.792, 3597.633, 6., 232.347, 2.42, "", "", 15.95, "", 64.92}, 
 {"MRT", "Africa", "Mauritania", "2020-03-27", 3., 1., 0., 0., 0.645, 0.215, 
  0., 0., "", "", "", "", "", "", "", 66.67, 4.64966*^6, 4.289, 20.3, 3.138, 
  1.792, 3597.633, 6., 232.347, 2.42, "", "", 15.95, "", 64.92}, 
 {"MRT", "Africa", "Mauritania", "2020-03-28", 3., 0., 0., 0., 0.645, 0., 0., 
  0., "", "", "", "", "", "", "", 66.67, 4.64966*^6, 4.289, 20.3, 3.138, 
  1.792, 3597.633, 6., 232.347, 2.42, "", "", 15.95, "", 64.92}, 
 {"MRT", "Africa", "Mauritania", "2020-03-29", 5., 2., 0., 0., 1.075, 0.43, 
  0., 0., "", "", "", "", "", "", "", 77.78, 4.64966*^6, 4.289, 20.3, 3.138, 
  1.792, 3597.633, 6., 232.347, 2.42, "", "", 15.95, "", 64.92}, 
 {"MRT", "Africa", "Mauritania", "2020-03-30", 5., 0., 0., 0., 1.075, 0., 0., 
  0., "", "", "", "", "", "", "", 77.78, 4.64966*^6, 4.289, 20.3, 3.138, 
  1.792, 3597.633, 6., 232.347, 2.42, "", "", 15.95, "", 64.92}, 
 {"MRT", "Africa", "Mauritania", "2020-03-31", 5., 0., 0., 0., 1.075, 0., 0., 
  0., "", "", "", "", "", "", "", 77.78, 4.64966*^6, 4.289, 20.3, 3.138, 
  1.792, 3597.633, 6., 232.347, 2.42, "", "", 15.95, "", 64.92}, 
 {"MRT", "Africa", "Mauritania", "2020-04-01", 5., 0., 0., 0., 1.075, 0., 0., 
  0., "", "", "", "", "", "", "", 77.78, 4.64966*^6, 4.289, 20.3, 3.138, 
  1.792, 3597.633, 6., 232.347, 2.42, "", "", 15.95, "", 64.92}, 
 {"MRT", "Africa", "Mauritania", "2020-04-02", 5., 0., 0., 0., 1.075, 0., 0., 
  0., "", "", "", "", "", "", "", 77.78, 4.64966*^6, 4.289, 20.3, 3.138, 
  1.792, 3597.633, 6., 232.347, 2.42, "", "", 15.95, "", 64.92}, 
 {"MRT", "Africa", "Mauritania", "2020-04-03", 6., 1., 1., 1., 1.29, 0.215, 
  0.215, 0.215, "", "", "", "", "", "", "", 77.78, 4.64966*^6, 4.289, 20.3, 
  3.138, 1.792, 3597.633, 6., 232.347, 2.42, "", "", 15.95, "", 64.92}, 
 {"MRT", "Africa", "Mauritania", "2020-04-04", 6., 0., 1., 0., 1.29, 0., 
  0.215, 0., "", "", "", "", "", "", "", 77.78, 4.64966*^6, 4.289, 20.3, 
  3.138, 1.792, 3597.633, 6., 232.347, 2.42, "", "", 15.95, "", 64.92}, 
 {"MRT", "Africa", "Mauritania", "2020-04-05", 6., 0., 1., 0., 1.29, 0., 
  0.215, 0., "", "", "", "", "", "", "", 77.78, 4.64966*^6, 4.289, 20.3, 
  3.138, 1.792, 3597.633, 6., 232.347, 2.42, "", "", 15.95, "", 64.92}, 
 {"MRT", "Africa", "Mauritania", "2020-04-06", 6., 0., 1., 0., 1.29, 0., 
  0.215, 0., "", "", "", "", "", "", "", 77.78, 4.64966*^6, 4.289, 20.3, 
  3.138, 1.792, 3597.633, 6., 232.347, 2.42, "", "", 15.95, "", 64.92}, 
 {"MRT", "Africa", "Mauritania", "2020-04-07", 6., 0., 1., 0., 1.29, 0., 
  0.215, 0., "", "", "", "", "", "", "", 77.78, 4.64966*^6, 4.289, 20.3, 
  3.138, 1.792, 3597.633, 6., 232.347, 2.42, "", "", 15.95, "", 64.92}, 
 {"MRT", "Africa", "Mauritania", "2020-04-08", 6., 0., 1., 0., 1.29, 0., 
  0.215, 0., "", "", "", "", "", "", "", 77.78, 4.64966*^6, 4.289, 20.3, 
  3.138, 1.792, 3597.633, 6., 232.347, 2.42, "", "", 15.95, "", 64.92}, 
 {"MRT", "Africa", "Mauritania", "2020-04-09", 6., 0., 1., 0., 1.29, 0., 
  0.215, 0., "", "", "", "", "", "", "", 77.78, 4.64966*^6, 4.289, 20.3, 
  3.138, 1.792, 3597.633, 6., 232.347, 2.42, "", "", 15.95, "", 64.92}, 
 {"MRT", "Africa", "Mauritania", "2020-04-10", 7., 1., 1., 0., 1.505, 0.215, 
  0.215, 0., "", "", "", "", "", "", "", 77.78, 4.64966*^6, 4.289, 20.3, 
  3.138, 1.792, 3597.633, 6., 232.347, 2.42, "", "", 15.95, "", 64.92}, 
 {"MRT", "Africa", "Mauritania", "2020-04-11", 7., 0., 1., 0., 1.505, 0., 
  0.215, 0., "", "", "", "", "", "", "", 77.78, 4.64966*^6, 4.289, 20.3, 
  3.138, 1.792, 3597.633, 6., 232.347, 2.42, "", "", 15.95, "", 64.92}, 
 {"MRT", "Africa", "Mauritania", "2020-04-12", 7., 0., 1., 0., 1.505, 0., 
  0.215, 0., "", "", "", "", "", "", "", 77.78, 4.64966*^6, 4.289, 20.3, 
  3.138, 1.792, 3597.633, 6., 232.347, 2.42, "", "", 15.95, "", 64.92}, 
 {"MRT", "Africa", "Mauritania", "2020-04-13", 7., 0., 1., 0., 1.505, 0., 
  0.215, 0., "", "", "", "", "", "", "", 77.78, 4.64966*^6, 4.289, 20.3, 
  3.138, 1.792, 3597.633, 6., 232.347, 2.42, "", "", 15.95, "", 64.92}, 
 {"MRT", "Africa", "Mauritania", "2020-04-14", 7., 0., 1., 0., 1.505, 0., 
  0.215, 0., "", "", "", "", "", "", "", 77.78, 4.64966*^6, 4.289, 20.3, 
  3.138, 1.792, 3597.633, 6., 232.347, 2.42, "", "", 15.95, "", 64.92}, 
 {"MRT", "Africa", "Mauritania", "2020-04-15", 7., 0., 1., 0., 1.505, 0., 
  0.215, 0., "", "", "", "", "", "", "", 77.78, 4.64966*^6, 4.289, 20.3, 
  3.138, 1.792, 3597.633, 6., 232.347, 2.42, "", "", 15.95, "", 64.92}, 
 {"MRT", "Africa", "Mauritania", "2020-04-16", 7., 0., 1., 0., 1.505, 0., 
  0.215, 0., "", "", "", "", "", "", "", 77.78, 4.64966*^6, 4.289, 20.3, 
  3.138, 1.792, 3597.633, 6., 232.347, 2.42, "", "", 15.95, "", 64.92}, 
 {"MRT", "Africa", "Mauritania", "2020-04-17", 7., 0., 1., 0., 1.505, 0., 
  0.215, 0., "", "", "", "", "", "", "", 77.78, 4.64966*^6, 4.289, 20.3, 
  3.138, 1.792, 3597.633, 6., 232.347, 2.42, "", "", 15.95, "", 64.92}, 
 {"MRT", "Africa", "Mauritania", "2020-04-18", 7., 0., 1., 0., 1.505, 0., 
  0.215, 0., "", "", "", "", "", "", "", 77.78, 4.64966*^6, 4.289, 20.3, 
  3.138, 1.792, 3597.633, 6., 232.347, 2.42, "", "", 15.95, "", 64.92}, 
 {"MRT", "Africa", "Mauritania", "2020-04-19", 7., 0., 1., 0., 1.505, 0., 
  0.215, 0., "", "", "", "", "", "", "", 77.78, 4.64966*^6, 4.289, 20.3, 
  3.138, 1.792, 3597.633, 6., 232.347, 2.42, "", "", 15.95, "", 64.92}, 
 {"MRT", "Africa", "Mauritania", "2020-04-20", 7., 0., 1., 0., 1.505, 0., 
  0.215, 0., "", "", "", "", "", "", "", 77.78, 4.64966*^6, 4.289, 20.3, 
  3.138, 1.792, 3597.633, 6., 232.347, 2.42, "", "", 15.95, "", 64.92}, 
 {"MRT", "Africa", "Mauritania", "2020-04-21", 7., 0., 1., 0., 1.505, 0., 
  0.215, 0., "", "", "", "", "", "", "", 77.78, 4.64966*^6, 4.289, 20.3, 
  3.138, 1.792, 3597.633, 6., 232.347, 2.42, "", "", 15.95, "", 64.92}, 
 {"MRT", "Africa", "Mauritania", "2020-04-22", 7., 0., 1., 0., 1.505, 0., 
  0.215, 0., "", "", "", "", "", "", "", 77.78, 4.64966*^6, 4.289, 20.3, 
  3.138, 1.792, 3597.633, 6., 232.347, 2.42, "", "", 15.95, "", 64.92}, 
 {"MRT", "Africa", "Mauritania", "2020-04-23", 7., 0., 1., 0., 1.505, 0., 
  0.215, 0., "", "", "", "", "", "", "", 77.78, 4.64966*^6, 4.289, 20.3, 
  3.138, 1.792, 3597.633, 6., 232.347, 2.42, "", "", 15.95, "", 64.92}, 
 {"MRT", "Africa", "Mauritania", "2020-04-24", 7., 0., 1., 0., 1.505, 0., 
  0.215, 0., "", "", "", "", "", "", "", 77.78, 4.64966*^6, 4.289, 20.3, 
  3.138, 1.792, 3597.633, 6., 232.347, 2.42, "", "", 15.95, "", 64.92}, 
 {"MRT", "Africa", "Mauritania", "2020-04-25", 7., 0., 1., 0., 1.505, 0., 
  0.215, 0., "", "", "", "", "", "", "", 77.78, 4.64966*^6, 4.289, 20.3, 
  3.138, 1.792, 3597.633, 6., 232.347, 2.42, "", "", 15.95, "", 64.92}, 
 {"MRT", "Africa", "Mauritania", "2020-04-26", 7., 0., 1., 0., 1.505, 0., 
  0.215, 0., "", "", "", "", "", "", "", 77.78, 4.64966*^6, 4.289, 20.3, 
  3.138, 1.792, 3597.633, 6., 232.347, 2.42, "", "", 15.95, "", 64.92}, 
 {"MRT", "Africa", "Mauritania", "2020-04-27", 7., 0., 1., 0., 1.505, 0., 
  0.215, 0., "", "", "", "", "", "", "", 77.78, 4.64966*^6, 4.289, 20.3, 
  3.138, 1.792, 3597.633, 6., 232.347, 2.42, "", "", 15.95, "", 64.92}, 
 {"MRT", "Africa", "Mauritania", "2020-04-28", 7., 0., 1., 0., 1.505, 0., 
  0.215, 0., "", "", "", "", "", "", "", 77.78, 4.64966*^6, 4.289, 20.3, 
  3.138, 1.792, 3597.633, 6., 232.347, 2.42, "", "", 15.95, "", 64.92}, 
 {"MRT", "Africa", "Mauritania", "2020-04-29", 7., 0., 1., 0., 1.505, 0., 
  0.215, 0., "", "", "", "", "", "", "", 77.78, 4.64966*^6, 4.289, 20.3, 
  3.138, 1.792, 3597.633, 6., 232.347, 2.42, "", "", 15.95, "", 64.92}, 
 {"MRT", "Africa", "Mauritania", "2020-04-30", 7., 0., 1., 0., 1.505, 0., 
  0.215, 0., "", "", "", "", "", "", "", 77.78, 4.64966*^6, 4.289, 20.3, 
  3.138, 1.792, 3597.633, 6., 232.347, 2.42, "", "", 15.95, "", 64.92}, 
 {"MRT", "Africa", "Mauritania", "2020-05-01", 8., 1., 1., 0., 1.721, 0.215, 
  0.215, 0., "", "", "", "", "", "", "", 77.78, 4.64966*^6, 4.289, 20.3, 
  3.138, 1.792, 3597.633, 6., 232.347, 2.42, "", "", 15.95, "", 64.92}, 
 {"MRT", "Africa", "Mauritania", "2020-05-02", 8., 0., 1., 0., 1.721, 0., 
  0.215, 0., "", "", "", "", "", "", "", 77.78, 4.64966*^6, 4.289, 20.3, 
  3.138, 1.792, 3597.633, 6., 232.347, 2.42, "", "", 15.95, "", 64.92}, 
 {"MRT", "Africa", "Mauritania", "2020-05-03", 8., 0., 1., 0., 1.721, 0., 
  0.215, 0., "", "", "", "", "", "", "", 77.78, 4.64966*^6, 4.289, 20.3, 
  3.138, 1.792, 3597.633, 6., 232.347, 2.42, "", "", 15.95, "", 64.92}, 
 {"MRT", "Africa", "Mauritania", "2020-05-04", 8., 0., 1., 0., 1.721, 0., 
  0.215, 0., "", "", "", "", "", "", "", 77.78, 4.64966*^6, 4.289, 20.3, 
  3.138, 1.792, 3597.633, 6., 232.347, 2.42, "", "", 15.95, "", 64.92}, 
 {"MRT", "Africa", "Mauritania", "2020-05-05", 8., 0., 1., 0., 1.721, 0., 
  0.215, 0., "", "", "", "", "", "", "", 77.78, 4.64966*^6, 4.289, 20.3, 
  3.138, 1.792, 3597.633, 6., 232.347, 2.42, "", "", 15.95, "", 64.92}, 
 {"MRT", "Africa", "Mauritania", "2020-05-06", 8., 0., 1., 0., 1.721, 0., 
  0.215, 0., "", "", "", "", "", "", "", 77.78, 4.64966*^6, 4.289, 20.3, 
  3.138, 1.792, 3597.633, 6., 232.347, 2.42, "", "", 15.95, "", 64.92}, 
 {"MRT", "Africa", "Mauritania", "2020-05-07", 8., 0., 1., 0., 1.721, 0., 
  0.215, 0., "", "", "", "", "", "", "", 77.78, 4.64966*^6, 4.289, 20.3, 
  3.138, 1.792, 3597.633, 6., 232.347, 2.42, "", "", 15.95, "", 64.92}, 
 {"MRT", "Africa", "Mauritania", "2020-05-08", 8., 0., 1., 0., 1.721, 0., 
  0.215, 0., "", "", "", "", "", "", "", 77.78, 4.64966*^6, 4.289, 20.3, 
  3.138, 1.792, 3597.633, 6., 232.347, 2.42, "", "", 15.95, "", 64.92}, 
 {"MRT", "Africa", "Mauritania", "2020-05-09", 8., 0., 1., 0., 1.721, 0., 
  0.215, 0., "", "", "", "", "", "", "", 77.78, 4.64966*^6, 4.289, 20.3, 
  3.138, 1.792, 3597.633, 6., 232.347, 2.42, "", "", 15.95, "", 64.92}, 
 {"MRT", "Africa", "Mauritania", "2020-05-10", 8., 0., 1., 0., 1.721, 0., 
  0.215, 0., "", "", "", "", "", "", "", 77.78, 4.64966*^6, 4.289, 20.3, 
  3.138, 1.792, 3597.633, 6., 232.347, 2.42, "", "", 15.95, "", 64.92}, 
 {"MRT", "Africa", "Mauritania", "2020-05-11", 8., 0., 1., 0., 1.721, 0., 
  0.215, 0., "", "", "", "", "", "", "", 77.78, 4.64966*^6, 4.289, 20.3, 
  3.138, 1.792, 3597.633, 6., 232.347, 2.42, "", "", 15.95, "", 64.92}, 
 {"MRT", "Africa", "Mauritania", "2020-05-12", 8., 0., 1., 0., 1.721, 0., 
  0.215, 0., "", "", "", "", "", "", "", 77.78, 4.64966*^6, 4.289, 20.3, 
  3.138, 1.792, 3597.633, 6., 232.347, 2.42, "", "", 15.95, "", 64.92}, 
 {"MRT", "Africa", "Mauritania", "2020-05-13", 8., 0., 1., 0., 1.721, 0., 
  0.215, 0., "", "", "", "", "", "", "", 77.78, 4.64966*^6, 4.289, 20.3, 
  3.138, 1.792, 3597.633, 6., 232.347, 2.42, "", "", 15.95, "", 64.92}, 
 {"MRT", "Africa", "Mauritania", "2020-05-14", 9., 1., 2., 1., 1.936, 0.215, 
  0.43, 0.215, "", "", "", "", "", "", "", 77.78, 4.64966*^6, 4.289, 20.3, 
  3.138, 1.792, 3597.633, 6., 232.347, 2.42, "", "", 15.95, "", 64.92}, 
 {"MRT", "Africa", "Mauritania", "2020-05-15", 16., 7., 2., 0., 3.441, 1.505, 
  0.43, 0., "", "", "", "", "", "", "", 77.78, 4.64966*^6, 4.289, 20.3, 
  3.138, 1.792, 3597.633, 6., 232.347, 2.42, "", "", 15.95, "", 64.92}, 
 {"MRT", "Africa", "Mauritania", "2020-05-16", 29., 13., 3., 1., 6.237, 
  2.796, 0.645, 0.215, "", "", "", "", "", "", "", 77.78, 4.64966*^6, 4.289, 
  20.3, 3.138, 1.792, 3597.633, 6., 232.347, 2.42, "", "", 15.95, "", 64.92}, 
 {"MRT", "Africa", "Mauritania", "2020-05-17", 29., 0., 3., 0., 6.237, 0., 
  0.645, 0., "", "", "", "", "", "", "", 77.78, 4.64966*^6, 4.289, 20.3, 
  3.138, 1.792, 3597.633, 6., 232.347, 2.42, "", "", 15.95, "", 64.92}, 
 {"MRT", "Africa", "Mauritania", "2020-05-18", 62., 33., 4., 1., 13.334, 
  7.097, 0.86, 0.215, "", "", "", "", "", "", "", 77.78, 4.64966*^6, 4.289, 
  20.3, 3.138, 1.792, 3597.633, 6., 232.347, 2.42, "", "", 15.95, "", 64.92}, 
 {"MRT", "Africa", "Mauritania", "2020-05-19", 81., 19., 4., 0., 17.421, 
  4.086, 0.86, 0., "", "", "", "", "", "", "", 77.78, 4.64966*^6, 4.289, 
  20.3, 3.138, 1.792, 3597.633, 6., 232.347, 2.42, "", "", 15.95, "", 64.92}, 
 {"MRT", "Africa", "Mauritania", "2020-05-20", 81., 0., 4., 0., 17.421, 0., 
  0.86, 0., "", "", "", "", "", "", "", 77.78, 4.64966*^6, 4.289, 20.3, 
  3.138, 1.792, 3597.633, 6., 232.347, 2.42, "", "", 15.95, "", 64.92}, 
 {"MRT", "Africa", "Mauritania", "2020-05-21", 131., 50., 4., 0., 28.174, 
  10.753, 0.86, 0., "", "", "", "", "", "", "", 77.78, 4.64966*^6, 4.289, 
  20.3, 3.138, 1.792, 3597.633, 6., 232.347, 2.42, "", "", 15.95, "", 64.92}, 
 {"MRT", "Africa", "Mauritania", "2020-05-22", 173., 42., 5., 1., 37.207, 
  9.033, 1.075, 0.215, "", "", "", "", "", "", "", 77.78, 4.64966*^6, 4.289, 
  20.3, 3.138, 1.792, 3597.633, 6., 232.347, 2.42, "", "", 15.95, "", 64.92}, 
 {"MRT", "Africa", "Mauritania", "2020-05-23", 173., 0., 5., 0., 37.207, 0., 
  1.075, 0., "", "", "", "", "", "", "", 77.78, 4.64966*^6, 4.289, 20.3, 
  3.138, 1.792, 3597.633, 6., 232.347, 2.42, "", "", 15.95, "", 64.92}, 
 {"MRT", "Africa", "Mauritania", "2020-05-24", 227., 54., 6., 1., 48.821, 
  11.614, 1.29, 0.215, "", "", "", "", "", "", "", 77.78, 4.64966*^6, 4.289, 
  20.3, 3.138, 1.792, 3597.633, 6., 232.347, 2.42, "", "", 15.95, "", 64.92}, 
 {"MRT", "Africa", "Mauritania", "2020-05-25", 237., 10., 6., 0., 50.971, 
  2.151, 1.29, 0., "", "", "", "", "", "", "", 77.78, 4.64966*^6, 4.289, 
  20.3, 3.138, 1.792, 3597.633, 6., 232.347, 2.42, "", "", 15.95, "", 64.92}, 
 {"MRT", "Africa", "Mauritania", "2020-05-26", 237., 0., 6., 0., 50.971, 0., 
  1.29, 0., "", "", "", "", "", "", "", 77.78, 4.64966*^6, 4.289, 20.3, 
  3.138, 1.792, 3597.633, 6., 232.347, 2.42, "", "", 15.95, "", 64.92}, 
 {"MRT", "Africa", "Mauritania", "2020-05-27", 262., 25., 9., 3., 56.348, 
  5.377, 1.936, 0.645, "", "", "", "", "", "", "", 77.78, 4.64966*^6, 4.289, 
  20.3, 3.138, 1.792, 3597.633, 6., 232.347, 2.42, "", "", 15.95, "", 64.92}, 
 {"MRT", "Africa", "Mauritania", "2020-05-28", 292., 30., 16., 7., 62.8, 
  6.452, 3.441, 1.505, "", "", "", "", "", "", "", 77.78, 4.64966*^6, 4.289, 
  20.3, 3.138, 1.792, 3597.633, 6., 232.347, 2.42, "", "", 15.95, "", 64.92}, 
 {"MRT", "Africa", "Mauritania", "2020-05-29", 292., 0., 16., 0., 62.8, 0., 
  3.441, 0., "", "", "", "", "", "", "", 77.78, 4.64966*^6, 4.289, 20.3, 
  3.138, 1.792, 3597.633, 6., 232.347, 2.42, "", "", 15.95, "", 64.92}, 
 {"MRT", "Africa", "Mauritania", "2020-05-30", 423., 131., 20., 4., 90.974, 
  28.174, 4.301, 0.86, "", "", "", "", "", "", "", 77.78, 4.64966*^6, 4.289, 
  20.3, 3.138, 1.792, 3597.633, 6., 232.347, 2.42, "", "", 15.95, "", 64.92}, 
 {"MRT", "Africa", "Mauritania", "2020-05-31", 483., 60., 21., 1., 103.879, 
  12.904, 4.516, 0.215, "", "", "", "", "", "", "", 77.78, 4.64966*^6, 4.289, 
  20.3, 3.138, 1.792, 3597.633, 6., 232.347, 2.42, "", "", 15.95, "", 64.92}, 
 {"MRT", "Africa", "Mauritania", "2020-06-01", 530., 47., 23., 2., 113.987, 
  10.108, 4.947, 0.43, "", "", "", "", "", "", "", 77.78, 4.64966*^6, 4.289, 
  20.3, 3.138, 1.792, 3597.633, 6., 232.347, 2.42, "", "", 15.95, "", 64.92}, 
 {"MRT", "Africa", "Mauritania", "2020-06-02", 530., 0., 23., 0., 113.987, 
  0., 4.947, 0., "", "", "", "", "", "", "", 77.78, 4.64966*^6, 4.289, 20.3, 
  3.138, 1.792, 3597.633, 6., 232.347, 2.42, "", "", 15.95, "", 64.92}, 
 {"MRT", "Africa", "Mauritania", "2020-06-03", 668., 138., 31., 8., 143.666, 
  29.68, 6.667, 1.721, "", "", "", "", "", "", "", 77.78, 4.64966*^6, 4.289, 
  20.3, 3.138, 1.792, 3597.633, 6., 232.347, 2.42, "", "", 15.95, "", 64.92}, 
 {"MRT", "Africa", "Mauritania", "2020-06-04", 668., 0., 31., 0., 143.666, 
  0., 6.667, 0., "", "", "", "", "", "", "", 77.78, 4.64966*^6, 4.289, 20.3, 
  3.138, 1.792, 3597.633, 6., 232.347, 2.42, "", "", 15.95, "", 64.92}, 
 {"MRT", "Africa", "Mauritania", "2020-06-05", 784., 116., 39., 8., 168.614, 
  24.948, 8.388, 1.721, "", "", "", "", "", "", "", 77.78, 4.64966*^6, 4.289, 
  20.3, 3.138, 1.792, 3597.633, 6., 232.347, 2.42, "", "", 15.95, "", 64.92}, 
 {"MRT", "Africa", "Mauritania", "2020-06-06", 883., 99., 43., 4., 189.906, 
  21.292, 9.248, 0.86, "", "", "", "", "", "", "", 77.78, 4.64966*^6, 4.289, 
  20.3, 3.138, 1.792, 3597.633, 6., 232.347, 2.42, "", "", 15.95, "", 64.92}, 
 {"MRT", "Africa", "Mauritania", "2020-06-07", 947., 64., 43., 0., 203.671, 
  13.764, 9.248, 0., "", "", "", "", "", "", "", 77.78, 4.64966*^6, 4.289, 
  20.3, 3.138, 1.792, 3597.633, 6., 232.347, 2.42, "", "", 15.95, "", 64.92}, 
 {"MRT", "Africa", "Mauritania", "2020-06-08", 947., 0., 43., 0., 203.671, 
  0., 9.248, 0., "", "", "", "", "", "", "", 77.78, 4.64966*^6, 4.289, 20.3, 
  3.138, 1.792, 3597.633, 6., 232.347, 2.42, "", "", 15.95, "", 64.92}, 
 {"MRT", "Africa", "Mauritania", "2020-06-09", 947., 0., 43., 0., 203.671, 
  0., 9.248, 0., "", "", "", "", "", "", "", 77.78, 4.64966*^6, 4.289, 20.3, 
  3.138, 1.792, 3597.633, 6., 232.347, 2.42, "", "", 15.95, "", 64.92}, 
 {"MRT", "Africa", "Mauritania", "2020-06-10", 1162., 215., 61., 18., 
  249.911, 46.24, 13.119, 3.871, "", "", "", "", "", "", "", 77.78, 
  4.64966*^6, 4.289, 20.3, 3.138, 1.792, 3597.633, 6., 232.347, 2.42, "", "", 
  15.95, "", 64.92}, {"MRT", "Africa", "Mauritania", "2020-06-11", 1162., 0., 
  61., 0., 249.911, 0., 13.119, 0., "", "", "", "", "", "", "", 77.78, 
  4.64966*^6, 4.289, 20.3, 3.138, 1.792, 3597.633, 6., 232.347, 2.42, "", "", 
  15.95, "", 64.92}, {"MRT", "Africa", "Mauritania", "2020-06-12", 1162., 0., 
  61., 0., 249.911, 0., 13.119, 0., "", "", "", "", "", "", "", 77.78, 
  4.64966*^6, 4.289, 20.3, 3.138, 1.792, 3597.633, 6., 232.347, 2.42, "", "", 
  15.95, "", 64.92}, {"MRT", "Africa", "Mauritania", "2020-06-13", 1439., 
  277., 74., 13., 309.485, 59.574, 15.915, 2.796, "", "", "", "", "", "", "", 
  77.78, 4.64966*^6, 4.289, 20.3, 3.138, 1.792, 3597.633, 6., 232.347, 2.42, 
  "", "", 15.95, "", 64.92}, {"MRT", "Africa", "Mauritania", "2020-06-14", 
  1439., 0., 74., 0., 309.485, 0., 15.915, 0., "", "", "", "", "", "", "", 
  77.78, 4.64966*^6, 4.289, 20.3, 3.138, 1.792, 3597.633, 6., 232.347, 2.42, 
  "", "", 15.95, "", 64.92}, {"MRT", "Africa", "Mauritania", "2020-06-15", 
  1783., 344., 87., 13., 383.469, 73.984, 18.711, 2.796, "", "", "", "", "", 
  "", "", 77.78, 4.64966*^6, 4.289, 20.3, 3.138, 1.792, 3597.633, 6., 
  232.347, 2.42, "", "", 15.95, "", 64.92}, {"MRT", "Africa", "Mauritania", 
  "2020-06-16", 1887., 104., 91., 4., 405.836, 22.367, 19.571, 0.86, "", "", 
  "", "", "", "", "", 77.78, 4.64966*^6, 4.289, 20.3, 3.138, 1.792, 3597.633, 
  6., 232.347, 2.42, "", "", 15.95, "", 64.92}, 
 {"MRT", "Africa", "Mauritania", "2020-06-17", 2057., 170., 93., 2., 442.398, 
  36.562, 20.001, 0.43, "", "", "", "", "", "", "", 77.78, 4.64966*^6, 4.289, 
  20.3, 3.138, 1.792, 3597.633, 6., 232.347, 2.42, "", "", 15.95, "", 64.92}, 
 {"MRT", "Africa", "Mauritania", "2020-06-18", 2057., 0., 93., 0., 442.398, 
  0., 20.001, 0., "", "", "", "", "", "", "", 77.78, 4.64966*^6, 4.289, 20.3, 
  3.138, 1.792, 3597.633, 6., 232.347, 2.42, "", "", 15.95, "", 64.92}, 
 {"MRT", "Africa", "Mauritania", "2020-06-19", 2223., 166., 95., 2., 478.099, 
  35.702, 20.432, 0.43, "", "", "", "", "", "", "", 77.78, 4.64966*^6, 4.289, 
  20.3, 3.138, 1.792, 3597.633, 6., 232.347, 2.42, "", "", 15.95, "", 64.92}, 
 {"MRT", "Africa", "Mauritania", "2020-06-20", 2223., 0., 95., 0., 478.099, 
  0., 20.432, 0., "", "", "", "", "", "", "", 77.78, 4.64966*^6, 4.289, 20.3, 
  3.138, 1.792, 3597.633, 6., 232.347, 2.42, "", "", 15.95, "", 64.92}, 
 {"MRT", "Africa", "Mauritania", "2020-06-21", 2813., 590., 108., 13., 
  604.99, 126.891, 23.228, 2.796, "", "", "", "", "", "", "", 77.78, 
  4.64966*^6, 4.289, 20.3, 3.138, 1.792, 3597.633, 6., 232.347, 2.42, "", "", 
  15.95, "", 64.92}, {"MRT", "Africa", "Mauritania", "2020-06-22", 2813., 0., 
  108., 0., 604.99, 0., 23.228, 0., "", "", "", "", "", "", "", 77.78, 
  4.64966*^6, 4.289, 20.3, 3.138, 1.792, 3597.633, 6., 232.347, 2.42, "", "", 
  15.95, "", 64.92}, {"MRT", "Africa", "Mauritania", "2020-06-23", 2984., 
  171., 111., 3., 641.767, 36.777, 23.873, 0.645, "", "", "", "", "", "", "", 
  77.78, 4.64966*^6, 4.289, 20.3, 3.138, 1.792, 3597.633, 6., 232.347, 2.42, 
  "", "", 15.95, "", 64.92}, {"MRT", "Africa", "Mauritania", "2020-06-24", 
  2984., 0., 111., 0., 641.767, 0., 23.873, 0., "", "", "", "", "", "", "", 
  77.78, 4.64966*^6, 4.289, 20.3, 3.138, 1.792, 3597.633, 6., 232.347, 2.42, 
  "", "", 15.95, "", 64.92}, {"MRT", "Africa", "Mauritania", "2020-06-25", 
  3292., 308., 114., 3., 708.009, 66.241, 24.518, 0.645, "", "", "", "", "", 
  "", "", 77.78, 4.64966*^6, 4.289, 20.3, 3.138, 1.792, 3597.633, 6., 
  232.347, 2.42, "", "", 15.95, "", 64.92}, {"MRT", "Africa", "Mauritania", 
  "2020-06-26", 3739., 447., 119., 5., 804.145, 96.136, 25.593, 1.075, "", 
  "", "", "", "", "", "", 77.78, 4.64966*^6, 4.289, 20.3, 3.138, 1.792, 
  3597.633, 6., 232.347, 2.42, "", "", 15.95, "", 64.92}, 
 {"MRT", "Africa", "Mauritania", "2020-06-27", 3739., 0., 119., 0., 804.145, 
  0., 25.593, 0., "", "", "", "", "", "", "", 77.78, 4.64966*^6, 4.289, 20.3, 
  3.138, 1.792, 3597.633, 6., 232.347, 2.42, "", "", 15.95, "", 64.92}, 
 {"MRT", "Africa", "Mauritania", "2020-06-28", 3907., 168., 120., 1., 
  840.276, 36.132, 25.808, 0.215, "", "", "", "", "", "", "", 77.78, 
  4.64966*^6, 4.289, 20.3, 3.138, 1.792, 3597.633, 6., 232.347, 2.42, "", "", 
  15.95, "", 64.92}, {"MRT", "Africa", "Mauritania", "2020-06-29", 3907., 0., 
  120., 0., 840.276, 0., 25.808, 0., "", "", "", "", "", "", "", 77.78, 
  4.64966*^6, 4.289, 20.3, 3.138, 1.792, 3597.633, 6., 232.347, 2.42, "", "", 
  15.95, "", 64.92}, {"MRT", "Africa", "Mauritania", "2020-06-30", 4149., 
  242., 126., 6., 892.323, 52.047, 27.099, 1.29, "", "", "", "", "", "", "", 
  77.78, 4.64966*^6, 4.289, 20.3, 3.138, 1.792, 3597.633, 6., 232.347, 2.42, 
  "", "", 15.95, "", 64.92}, {"MRT", "Africa", "Mauritania", "2020-07-01", 
  4149., 0., 126., 0., 892.323, 0., 27.099, 0., "", "", "", "", "", "", "", 
  74.07, 4.64966*^6, 4.289, 20.3, 3.138, 1.792, 3597.633, 6., 232.347, 2.42, 
  "", "", 15.95, "", 64.92}, {"MRT", "Africa", "Mauritania", "2020-07-02", 
  4149., 0., 126., 0., 892.323, 0., 27.099, 0., "", "", "", "", "", "", "", 
  74.07, 4.64966*^6, 4.289, 20.3, 3.138, 1.792, 3597.633, 6., 232.347, 2.42, 
  "", "", 15.95, "", 64.92}, {"MRT", "Africa", "Mauritania", "2020-07-03", 
  4472., 323., 129., 3., 961.791, 69.467, 27.744, 0.645, "", "", "", "", "", 
  "", "", 74.07, 4.64966*^6, 4.289, 20.3, 3.138, 1.792, 3597.633, 6., 
  232.347, 2.42, "", "", 15.95, "", 64.92}, {"MRT", "Africa", "Mauritania", 
  "2020-07-04", 4472., 0., 129., 0., 961.791, 0., 27.744, 0., "", "", "", "", 
  "", "", "", 74.07, 4.64966*^6, 4.289, 20.3, 3.138, 1.792, 3597.633, 6., 
  232.347, 2.42, "", "", 15.95, "", 64.92}, {"MRT", "Africa", "Mauritania", 
  "2020-07-05", 4827., 355., 129., 0., 1038.14, 76.35, 27.744, 0., "", "", 
  "", "", "", "", "", 74.07, 4.64966*^6, 4.289, 20.3, 3.138, 1.792, 3597.633, 
  6., 232.347, 2.42, "", "", 15.95, "", 64.92}, 
 {"MRT", "Africa", "Mauritania", "2020-07-06", 4879., 52., 130., 1., 
  1049.324, 11.184, 27.959, 0.215, "", "", "", "", "", "", "", 74.07, 
  4.64966*^6, 4.289, 20.3, 3.138, 1.792, 3597.633, 6., 232.347, 2.42, "", "", 
  15.95, "", 64.92}, {"MRT", "Africa", "Mauritania", "2020-07-07", 4879., 0., 
  130., 0., 1049.324, 0., 27.959, 0., "", "", "", "", "", "", "", "", 
  4.64966*^6, 4.289, 20.3, 3.138, 1.792, 3597.633, 6., 232.347, 2.42, "", "", 
  15.95, "", 64.92}, {"MRT", "Africa", "Mauritania", "2020-07-08", 4879., 0., 
  130., 0., 1049.324, 0., 27.959, 0., "", "", "", "", "", "", "", "", 
  4.64966*^6, 4.289, 20.3, 3.138, 1.792, 3597.633, 6., 232.347, 2.42, "", "", 
  15.95, "", 64.92}, {"MUS", "Africa", "Mauritius", "2020-03-20", 3., 3., 0., 
  0., 2.359, 2.359, 0., 0., "", "", "", "", "", "", "", 50., 1.271767*^6, 
  622.962, 37.4, 10.945, 5.884, 20292.745, 0.5, 224.644, 22.02, 3.2, 40.7, 
  "", 3.4, 74.99}, {"MUS", "Africa", "Mauritius", "2020-03-21", 12., 9., 0., 
  0., 9.436, 7.077, 0., 0., "", "", "", "", "", "", "", 50., 1.271767*^6, 
  622.962, 37.4, 10.945, 5.884, 20292.745, 0.5, 224.644, 22.02, 3.2, 40.7, 
  "", 3.4, 74.99}, {"MUS", "Africa", "Mauritius", "2020-03-22", 14., 2., 1., 
  1., 11.008, 1.573, 0.786, 0.786, "", "", "", "", "", "", "", 50., 
  1.271767*^6, 622.962, 37.4, 10.945, 5.884, 20292.745, 0.5, 224.644, 22.02, 
  3.2, 40.7, "", 3.4, 74.99}, {"MUS", "Africa", "Mauritius", "2020-03-23", 
  28., 14., 2., 1., 22.017, 11.008, 1.573, 0.786, "", "", "", "", "", "", "", 
  71.3, 1.271767*^6, 622.962, 37.4, 10.945, 5.884, 20292.745, 0.5, 224.644, 
  22.02, 3.2, 40.7, "", 3.4, 74.99}, {"MUS", "Africa", "Mauritius", 
  "2020-03-24", 36., 8., 2., 0., 28.307, 6.29, 1.573, 0., "", "", "", "", "", 
  "", "", 71.3, 1.271767*^6, 622.962, 37.4, 10.945, 5.884, 20292.745, 0.5, 
  224.644, 22.02, 3.2, 40.7, "", 3.4, 74.99}, {"MUS", "Africa", "Mauritius", 
  "2020-03-25", 42., 6., 2., 0., 33.025, 4.718, 1.573, 0., "", "", "", "", 
  "", "", "", 71.3, 1.271767*^6, 622.962, 37.4, 10.945, 5.884, 20292.745, 
  0.5, 224.644, 22.02, 3.2, 40.7, "", 3.4, 74.99}, 
 {"MUS", "Africa", "Mauritius", "2020-03-26", 48., 6., 2., 0., 37.743, 4.718, 
  1.573, 0., "", "", "", "", "", "", "", 82.41, 1.271767*^6, 622.962, 37.4, 
  10.945, 5.884, 20292.745, 0.5, 224.644, 22.02, 3.2, 40.7, "", 3.4, 74.99}, 
 {"MUS", "Africa", "Mauritius", "2020-03-27", 81., 33., 2., 0., 63.691, 
  25.948, 1.573, 0., "", "", "", "", "", "", "", 82.41, 1.271767*^6, 622.962, 
  37.4, 10.945, 5.884, 20292.745, 0.5, 224.644, 22.02, 3.2, 40.7, "", 3.4, 
  74.99}, {"MUS", "Africa", "Mauritius", "2020-03-28", 94., 13., 2., 0., 
  73.913, 10.222, 1.573, 0., "", "", "", "", "", "", "", 82.41, 1.271767*^6, 
  622.962, 37.4, 10.945, 5.884, 20292.745, 0.5, 224.644, 22.02, 3.2, 40.7, 
  "", 3.4, 74.99}, {"MUS", "Africa", "Mauritius", "2020-03-29", 102., 8., 2., 
  0., 80.203, 6.29, 1.573, 0., "", "", "", "", "", "", "", 82.41, 
  1.271767*^6, 622.962, 37.4, 10.945, 5.884, 20292.745, 0.5, 224.644, 22.02, 
  3.2, 40.7, "", 3.4, 74.99}, {"MUS", "Africa", "Mauritius", "2020-03-30", 
  110., 8., 3., 1., 86.494, 6.29, 2.359, 0.786, "", "", "", "", "", "", "", 
  82.41, 1.271767*^6, 622.962, 37.4, 10.945, 5.884, 20292.745, 0.5, 224.644, 
  22.02, 3.2, 40.7, "", 3.4, 74.99}, {"MUS", "Africa", "Mauritius", 
  "2020-03-31", 128., 18., 3., 0., 100.647, 14.154, 2.359, 0., "", "", "", 
  "", "", "", "", 82.41, 1.271767*^6, 622.962, 37.4, 10.945, 5.884, 
  20292.745, 0.5, 224.644, 22.02, 3.2, 40.7, "", 3.4, 74.99}, 
 {"MUS", "Africa", "Mauritius", "2020-04-01", 143., 15., 3., 0., 112.442, 
  11.795, 2.359, 0., "", "", "", "", "", "", "", 82.41, 1.271767*^6, 622.962, 
  37.4, 10.945, 5.884, 20292.745, 0.5, 224.644, 22.02, 3.2, 40.7, "", 3.4, 
  74.99}, {"MUS", "Africa", "Mauritius", "2020-04-02", 154., 11., 5., 2., 
  121.091, 8.649, 3.932, 1.573, "", "", "", "", "", "", "", 82.41, 
  1.271767*^6, 622.962, 37.4, 10.945, 5.884, 20292.745, 0.5, 224.644, 22.02, 
  3.2, 40.7, "", 3.4, 74.99}, {"MUS", "Africa", "Mauritius", "2020-04-03", 
  169., 15., 7., 2., 132.886, 11.795, 5.504, 1.573, "", "", "", "", "", "", 
  "", 82.41, 1.271767*^6, 622.962, 37.4, 10.945, 5.884, 20292.745, 0.5, 
  224.644, 22.02, 3.2, 40.7, "", 3.4, 74.99}, {"MUS", "Africa", "Mauritius", 
  "2020-04-04", 186., 17., 7., 0., 146.253, 13.367, 5.504, 0., "", "", "", 
  "", "", "", "", 82.41, 1.271767*^6, 622.962, 37.4, 10.945, 5.884, 
  20292.745, 0.5, 224.644, 22.02, 3.2, 40.7, "", 3.4, 74.99}, 
 {"MUS", "Africa", "Mauritius", "2020-04-05", 196., 10., 7., 0., 154.116, 
  7.863, 5.504, 0., "", "", "", "", "", "", "", 82.41, 1.271767*^6, 622.962, 
  37.4, 10.945, 5.884, 20292.745, 0.5, 224.644, 22.02, 3.2, 40.7, "", 3.4, 
  74.99}, {"MUS", "Africa", "Mauritius", "2020-04-06", 227., 31., 7., 0., 
  178.492, 24.376, 5.504, 0., "", "", "", "", "", "", "", 82.41, 1.271767*^6, 
  622.962, 37.4, 10.945, 5.884, 20292.745, 0.5, 224.644, 22.02, 3.2, 40.7, 
  "", 3.4, 74.99}, {"MUS", "Africa", "Mauritius", "2020-04-07", 244., 17., 
  7., 0., 191.859, 13.367, 5.504, 0., "", "", "", "", "", "", "", 82.41, 
  1.271767*^6, 622.962, 37.4, 10.945, 5.884, 20292.745, 0.5, 224.644, 22.02, 
  3.2, 40.7, "", 3.4, 74.99}, {"MUS", "Africa", "Mauritius", "2020-04-08", 
  268., 24., 7., 0., 210.73, 18.871, 5.504, 0., "", "", "", "", "", "", "", 
  82.41, 1.271767*^6, 622.962, 37.4, 10.945, 5.884, 20292.745, 0.5, 224.644, 
  22.02, 3.2, 40.7, "", 3.4, 74.99}, {"MUS", "Africa", "Mauritius", 
  "2020-04-09", 273., 5., 7., 0., 214.662, 3.932, 5.504, 0., "", "", "", "", 
  "", "", "", 82.41, 1.271767*^6, 622.962, 37.4, 10.945, 5.884, 20292.745, 
  0.5, 224.644, 22.02, 3.2, 40.7, "", 3.4, 74.99}, 
 {"MUS", "Africa", "Mauritius", "2020-04-10", 314., 41., 7., 0., 246.901, 
  32.239, 5.504, 0., "", "", "", "", "", "", "", 82.41, 1.271767*^6, 622.962, 
  37.4, 10.945, 5.884, 20292.745, 0.5, 224.644, 22.02, 3.2, 40.7, "", 3.4, 
  74.99}, {"MUS", "Africa", "Mauritius", "2020-04-11", 318., 4., 9., 2., 
  250.046, 3.145, 7.077, 1.573, "", "", "", "", "", "", "", 82.41, 
  1.271767*^6, 622.962, 37.4, 10.945, 5.884, 20292.745, 0.5, 224.644, 22.02, 
  3.2, 40.7, "", 3.4, 74.99}, {"MUS", "Africa", "Mauritius", "2020-04-12", 
  319., 1., 9., 0., 250.832, 0.786, 7.077, 0., "", "", "", "", "", "", "", 
  82.41, 1.271767*^6, 622.962, 37.4, 10.945, 5.884, 20292.745, 0.5, 224.644, 
  22.02, 3.2, 40.7, "", 3.4, 74.99}, {"MUS", "Africa", "Mauritius", 
  "2020-04-13", 324., 5., 9., 0., 254.764, 3.932, 7.077, 0., "", "", "", "", 
  "", "", "", 82.41, 1.271767*^6, 622.962, 37.4, 10.945, 5.884, 20292.745, 
  0.5, 224.644, 22.02, 3.2, 40.7, "", 3.4, 74.99}, 
 {"MUS", "Africa", "Mauritius", "2020-04-14", 324., 0., 9., 0., 254.764, 0., 
  7.077, 0., "", "", "", "", "", "", "", 82.41, 1.271767*^6, 622.962, 37.4, 
  10.945, 5.884, 20292.745, 0.5, 224.644, 22.02, 3.2, 40.7, "", 3.4, 74.99}, 
 {"MUS", "Africa", "Mauritius", "2020-04-15", 324., 0., 9., 0., 254.764, 0., 
  7.077, 0., "", "", "", "", "", "", "", 82.41, 1.271767*^6, 622.962, 37.4, 
  10.945, 5.884, 20292.745, 0.5, 224.644, 22.02, 3.2, 40.7, "", 3.4, 74.99}, 
 {"MUS", "Africa", "Mauritius", "2020-04-16", 324., 0., 9., 0., 254.764, 0., 
  7.077, 0., "", "", "", "", "", "", "", 82.41, 1.271767*^6, 622.962, 37.4, 
  10.945, 5.884, 20292.745, 0.5, 224.644, 22.02, 3.2, 40.7, "", 3.4, 74.99}, 
 {"MUS", "Africa", "Mauritius", "2020-04-17", 324., 0., 9., 0., 254.764, 0., 
  7.077, 0., "", "", "", "", "", "", "", 82.41, 1.271767*^6, 622.962, 37.4, 
  10.945, 5.884, 20292.745, 0.5, 224.644, 22.02, 3.2, 40.7, "", 3.4, 74.99}, 
 {"MUS", "Africa", "Mauritius", "2020-04-18", 324., 0., 9., 0., 254.764, 0., 
  7.077, 0., "", "", "", "", "", "", "", 82.41, 1.271767*^6, 622.962, 37.4, 
  10.945, 5.884, 20292.745, 0.5, 224.644, 22.02, 3.2, 40.7, "", 3.4, 74.99}, 
 {"MUS", "Africa", "Mauritius", "2020-04-19", 325., 1., 9., 0., 255.55, 
  0.786, 7.077, 0., "", "", "", "", "", "", "", 82.41, 1.271767*^6, 622.962, 
  37.4, 10.945, 5.884, 20292.745, 0.5, 224.644, 22.02, 3.2, 40.7, "", 3.4, 
  74.99}, {"MUS", "Africa", "Mauritius", "2020-04-20", 328., 3., 9., 0., 
  257.909, 2.359, 7.077, 0., "", "", "", "", "", "", "", 82.41, 1.271767*^6, 
  622.962, 37.4, 10.945, 5.884, 20292.745, 0.5, 224.644, 22.02, 3.2, 40.7, 
  "", 3.4, 74.99}, {"MUS", "Africa", "Mauritius", "2020-04-21", 328., 0., 9., 
  0., 257.909, 0., 7.077, 0., "", "", "", "", "", "", "", 82.41, 1.271767*^6, 
  622.962, 37.4, 10.945, 5.884, 20292.745, 0.5, 224.644, 22.02, 3.2, 40.7, 
  "", 3.4, 74.99}, {"MUS", "Africa", "Mauritius", "2020-04-22", 328., 0., 9., 
  0., 257.909, 0., 7.077, 0., "", "", "", "", "", "", "", 82.41, 1.271767*^6, 
  622.962, 37.4, 10.945, 5.884, 20292.745, 0.5, 224.644, 22.02, 3.2, 40.7, 
  "", 3.4, 74.99}, {"MUS", "Africa", "Mauritius", "2020-04-23", 329., 1., 9., 
  0., 258.695, 0.786, 7.077, 0., "", "", "", "", "", "", "", 82.41, 
  1.271767*^6, 622.962, 37.4, 10.945, 5.884, 20292.745, 0.5, 224.644, 22.02, 
  3.2, 40.7, "", 3.4, 74.99}, {"MUS", "Africa", "Mauritius", "2020-04-24", 
  331., 2., 9., 0., 260.268, 1.573, 7.077, 0., "", "", "", "", "", "", "", 
  82.41, 1.271767*^6, 622.962, 37.4, 10.945, 5.884, 20292.745, 0.5, 224.644, 
  22.02, 3.2, 40.7, "", 3.4, 74.99}, {"MUS", "Africa", "Mauritius", 
  "2020-04-25", 331., 0., 9., 0., 260.268, 0., 7.077, 0., "", "", "", "", "", 
  "", "", 82.41, 1.271767*^6, 622.962, 37.4, 10.945, 5.884, 20292.745, 0.5, 
  224.644, 22.02, 3.2, 40.7, "", 3.4, 74.99}, {"MUS", "Africa", "Mauritius", 
  "2020-04-26", 331., 0., 9., 0., 260.268, 0., 7.077, 0., "", "", "", "", "", 
  "", "", 82.41, 1.271767*^6, 622.962, 37.4, 10.945, 5.884, 20292.745, 0.5, 
  224.644, 22.02, 3.2, 40.7, "", 3.4, 74.99}, {"MUS", "Africa", "Mauritius", 
  "2020-04-27", 332., 1., 9., 0., 261.054, 0.786, 7.077, 0., "", "", "", "", 
  "", "", "", 82.41, 1.271767*^6, 622.962, 37.4, 10.945, 5.884, 20292.745, 
  0.5, 224.644, 22.02, 3.2, 40.7, "", 3.4, 74.99}, 
 {"MUS", "Africa", "Mauritius", "2020-04-28", 332., 0., 10., 1., 261.054, 0., 
  7.863, 0.786, "", "", "", "", "", "", "", 82.41, 1.271767*^6, 622.962, 
  37.4, 10.945, 5.884, 20292.745, 0.5, 224.644, 22.02, 3.2, 40.7, "", 3.4, 
  74.99}, {"MUS", "Africa", "Mauritius", "2020-04-29", 332., 0., 10., 0., 
  261.054, 0., 7.863, 0., "", "", "", "", "", "", "", 82.41, 1.271767*^6, 
  622.962, 37.4, 10.945, 5.884, 20292.745, 0.5, 224.644, 22.02, 3.2, 40.7, 
  "", 3.4, 74.99}, {"MUS", "Africa", "Mauritius", "2020-04-30", 332., 0., 
  10., 0., 261.054, 0., 7.863, 0., "", "", "", "", "", "", "", 82.41, 
  1.271767*^6, 622.962, 37.4, 10.945, 5.884, 20292.745, 0.5, 224.644, 22.02, 
  3.2, 40.7, "", 3.4, 74.99}, {"MUS", "Africa", "Mauritius", "2020-05-01", 
  332., 0., 10., 0., 261.054, 0., 7.863, 0., "", "", "", "", "", "", "", 
  82.41, 1.271767*^6, 622.962, 37.4, 10.945, 5.884, 20292.745, 0.5, 224.644, 
  22.02, 3.2, 40.7, "", 3.4, 74.99}, {"MUS", "Africa", "Mauritius", 
  "2020-05-02", 332., 0., 10., 0., 261.054, 0., 7.863, 0., "", "", "", "", 
  "", "", "", 82.41, 1.271767*^6, 622.962, 37.4, 10.945, 5.884, 20292.745, 
  0.5, 224.644, 22.02, 3.2, 40.7, "", 3.4, 74.99}, 
 {"MUS", "Africa", "Mauritius", "2020-05-03", 332., 0., 10., 0., 261.054, 0., 
  7.863, 0., "", "", "", "", "", "", "", 82.41, 1.271767*^6, 622.962, 37.4, 
  10.945, 5.884, 20292.745, 0.5, 224.644, 22.02, 3.2, 40.7, "", 3.4, 74.99}, 
 {"MUS", "Africa", "Mauritius", "2020-05-04", 332., 0., 10., 0., 261.054, 0., 
  7.863, 0., "", "", "", "", "", "", "", 82.41, 1.271767*^6, 622.962, 37.4, 
  10.945, 5.884, 20292.745, 0.5, 224.644, 22.02, 3.2, 40.7, "", 3.4, 74.99}, 
 {"MUS", "Africa", "Mauritius", "2020-05-05", 332., 0., 10., 0., 261.054, 0., 
  7.863, 0., "", "", "", "", "", "", "", 82.41, 1.271767*^6, 622.962, 37.4, 
  10.945, 5.884, 20292.745, 0.5, 224.644, 22.02, 3.2, 40.7, "", 3.4, 74.99}, 
 {"MUS", "Africa", "Mauritius", "2020-05-06", 332., 0., 10., 0., 261.054, 0., 
  7.863, 0., "", "", "", "", "", "", "", 82.41, 1.271767*^6, 622.962, 37.4, 
  10.945, 5.884, 20292.745, 0.5, 224.644, 22.02, 3.2, 40.7, "", 3.4, 74.99}, 
 {"MUS", "Africa", "Mauritius", "2020-05-07", 332., 0., 10., 0., 261.054, 0., 
  7.863, 0., "", "", "", "", "", "", "", 82.41, 1.271767*^6, 622.962, 37.4, 
  10.945, 5.884, 20292.745, 0.5, 224.644, 22.02, 3.2, 40.7, "", 3.4, 74.99}, 
 {"MUS", "Africa", "Mauritius", "2020-05-08", 332., 0., 10., 0., 261.054, 0., 
  7.863, 0., "", "", "", "", "", "", "", 82.41, 1.271767*^6, 622.962, 37.4, 
  10.945, 5.884, 20292.745, 0.5, 224.644, 22.02, 3.2, 40.7, "", 3.4, 74.99}, 
 {"MUS", "Africa", "Mauritius", "2020-05-09", 332., 0., 10., 0., 261.054, 0., 
  7.863, 0., "", "", "", "", "", "", "", 82.41, 1.271767*^6, 622.962, 37.4, 
  10.945, 5.884, 20292.745, 0.5, 224.644, 22.02, 3.2, 40.7, "", 3.4, 74.99}, 
 {"MUS", "Africa", "Mauritius", "2020-05-10", 332., 0., 10., 0., 261.054, 0., 
  7.863, 0., "", "", "", "", "", "", "", 82.41, 1.271767*^6, 622.962, 37.4, 
  10.945, 5.884, 20292.745, 0.5, 224.644, 22.02, 3.2, 40.7, "", 3.4, 74.99}, 
 {"MUS", "Africa", "Mauritius", "2020-05-11", 332., 0., 10., 0., 261.054, 0., 
  7.863, 0., "", "", "", "", "", "", "", 82.41, 1.271767*^6, 622.962, 37.4, 
  10.945, 5.884, 20292.745, 0.5, 224.644, 22.02, 3.2, 40.7, "", 3.4, 74.99}, 
 {"MUS", "Africa", "Mauritius", "2020-05-12", 332., 0., 10., 0., 261.054, 0., 
  7.863, 0., "", "", "", "", "", "", "", 82.41, 1.271767*^6, 622.962, 37.4, 
  10.945, 5.884, 20292.745, 0.5, 224.644, 22.02, 3.2, 40.7, "", 3.4, 74.99}, 
 {"MUS", "Africa", "Mauritius", "2020-05-13", 332., 0., 10., 0., 261.054, 0., 
  7.863, 0., "", "", "", "", "", "", "", 82.41, 1.271767*^6, 622.962, 37.4, 
  10.945, 5.884, 20292.745, 0.5, 224.644, 22.02, 3.2, 40.7, "", 3.4, 74.99}, 
 {"MUS", "Africa", "Mauritius", "2020-05-14", 332., 0., 10., 0., 261.054, 0., 
  7.863, 0., "", "", "", "", "", "", "", 82.41, 1.271767*^6, 622.962, 37.4, 
  10.945, 5.884, 20292.745, 0.5, 224.644, 22.02, 3.2, 40.7, "", 3.4, 74.99}, 
 {"MUS", "Africa", "Mauritius", "2020-05-15", 332., 0., 10., 0., 261.054, 0., 
  7.863, 0., "", "", "", "", "", "", "", 78.7, 1.271767*^6, 622.962, 37.4, 
  10.945, 5.884, 20292.745, 0.5, 224.644, 22.02, 3.2, 40.7, "", 3.4, 74.99}, 
 {"MUS", "Africa", "Mauritius", "2020-05-16", 332., 0., 10., 0., 261.054, 0., 
  7.863, 0., "", "", "", "", "", "", "", 78.7, 1.271767*^6, 622.962, 37.4, 
  10.945, 5.884, 20292.745, 0.5, 224.644, 22.02, 3.2, 40.7, "", 3.4, 74.99}, 
 {"MUS", "Africa", "Mauritius", "2020-05-17", 332., 0., 10., 0., 261.054, 0., 
  7.863, 0., "", "", "", "", "", "", "", 78.7, 1.271767*^6, 622.962, 37.4, 
  10.945, 5.884, 20292.745, 0.5, 224.644, 22.02, 3.2, 40.7, "", 3.4, 74.99}, 
 {"MUS", "Africa", "Mauritius", "2020-05-18", 332., 0., 10., 0., 261.054, 0., 
  7.863, 0., "", "", "", "", "", "", "", 78.7, 1.271767*^6, 622.962, 37.4, 
  10.945, 5.884, 20292.745, 0.5, 224.644, 22.02, 3.2, 40.7, "", 3.4, 74.99}, 
 {"MUS", "Africa", "Mauritius", "2020-05-19", 332., 0., 10., 0., 261.054, 0., 
  7.863, 0., "", "", "", "", "", "", "", 78.7, 1.271767*^6, 622.962, 37.4, 
  10.945, 5.884, 20292.745, 0.5, 224.644, 22.02, 3.2, 40.7, "", 3.4, 74.99}, 
 {"MUS", "Africa", "Mauritius", "2020-05-20", 332., 0., 10., 0., 261.054, 0., 
  7.863, 0., "", "", "", "", "", "", "", 78.7, 1.271767*^6, 622.962, 37.4, 
  10.945, 5.884, 20292.745, 0.5, 224.644, 22.02, 3.2, 40.7, "", 3.4, 74.99}, 
 {"MUS", "Africa", "Mauritius", "2020-05-21", 332., 0., 10., 0., 261.054, 0., 
  7.863, 0., "", "", "", "", "", "", "", 78.7, 1.271767*^6, 622.962, 37.4, 
  10.945, 5.884, 20292.745, 0.5, 224.644, 22.02, 3.2, 40.7, "", 3.4, 74.99}, 
 {"MUS", "Africa", "Mauritius", "2020-05-22", 332., 0., 10., 0., 261.054, 0., 
  7.863, 0., "", "", "", "", "", "", "", 78.7, 1.271767*^6, 622.962, 37.4, 
  10.945, 5.884, 20292.745, 0.5, 224.644, 22.02, 3.2, 40.7, "", 3.4, 74.99}, 
 {"MUS", "Africa", "Mauritius", "2020-05-23", 332., 0., 10., 0., 261.054, 0., 
  7.863, 0., "", "", "", "", "", "", "", 78.7, 1.271767*^6, 622.962, 37.4, 
  10.945, 5.884, 20292.745, 0.5, 224.644, 22.02, 3.2, 40.7, "", 3.4, 74.99}, 
 {"MUS", "Africa", "Mauritius", "2020-05-24", 332., 0., 10., 0., 261.054, 0., 
  7.863, 0., "", "", "", "", "", "", "", 78.7, 1.271767*^6, 622.962, 37.4, 
  10.945, 5.884, 20292.745, 0.5, 224.644, 22.02, 3.2, 40.7, "", 3.4, 74.99}, 
 {"MUS", "Africa", "Mauritius", "2020-05-25", 334., 2., 10., 0., 262.627, 
  1.573, 7.863, 0., "", "", "", "", "", "", "", 78.7, 1.271767*^6, 622.962, 
  37.4, 10.945, 5.884, 20292.745, 0.5, 224.644, 22.02, 3.2, 40.7, "", 3.4, 
  74.99}, {"MUS", "Africa", "Mauritius", "2020-05-26", 334., 0., 10., 0., 
  262.627, 0., 7.863, 0., "", "", "", "", "", "", "", 78.7, 1.271767*^6, 
  622.962, 37.4, 10.945, 5.884, 20292.745, 0.5, 224.644, 22.02, 3.2, 40.7, 
  "", 3.4, 74.99}, {"MUS", "Africa", "Mauritius", "2020-05-27", 334., 0., 
  10., 0., 262.627, 0., 7.863, 0., "", "", "", "", "", "", "", 78.7, 
  1.271767*^6, 622.962, 37.4, 10.945, 5.884, 20292.745, 0.5, 224.644, 22.02, 
  3.2, 40.7, "", 3.4, 74.99}, {"MUS", "Africa", "Mauritius", "2020-05-28", 
  334., 0., 10., 0., 262.627, 0., 7.863, 0., "", "", "", "", "", "", "", 
  78.7, 1.271767*^6, 622.962, 37.4, 10.945, 5.884, 20292.745, 0.5, 224.644, 
  22.02, 3.2, 40.7, "", 3.4, 74.99}, {"MUS", "Africa", "Mauritius", 
  "2020-05-29", 334., 0., 10., 0., 262.627, 0., 7.863, 0., "", "", "", "", 
  "", "", "", 78.7, 1.271767*^6, 622.962, 37.4, 10.945, 5.884, 20292.745, 
  0.5, 224.644, 22.02, 3.2, 40.7, "", 3.4, 74.99}, 
 {"MUS", "Africa", "Mauritius", "2020-05-30", 335., 1., 10., 0., 263.413, 
  0.786, 7.863, 0., "", "", "", "", "", "", "", 65.74, 1.271767*^6, 622.962, 
  37.4, 10.945, 5.884, 20292.745, 0.5, 224.644, 22.02, 3.2, 40.7, "", 3.4, 
  74.99}, {"MUS", "Africa", "Mauritius", "2020-05-31", 335., 0., 10., 0., 
  263.413, 0., 7.863, 0., "", "", "", "", "", "", "", 65.74, 1.271767*^6, 
  622.962, 37.4, 10.945, 5.884, 20292.745, 0.5, 224.644, 22.02, 3.2, 40.7, 
  "", 3.4, 74.99}, {"MUS", "Africa", "Mauritius", "2020-06-01", 335., 0., 
  10., 0., 263.413, 0., 7.863, 0., "", "", "", "", "", "", "", 65.74, 
  1.271767*^6, 622.962, 37.4, 10.945, 5.884, 20292.745, 0.5, 224.644, 22.02, 
  3.2, 40.7, "", 3.4, 74.99}, {"MUS", "Africa", "Mauritius", "2020-06-02", 
  335., 0., 10., 0., 263.413, 0., 7.863, 0., "", "", "", "", "", "", "", 
  65.74, 1.271767*^6, 622.962, 37.4, 10.945, 5.884, 20292.745, 0.5, 224.644, 
  22.02, 3.2, 40.7, "", 3.4, 74.99}, {"MUS", "Africa", "Mauritius", 
  "2020-06-03", 335., 0., 10., 0., 263.413, 0., 7.863, 0., "", "", "", "", 
  "", "", "", 65.74, 1.271767*^6, 622.962, 37.4, 10.945, 5.884, 20292.745, 
  0.5, 224.644, 22.02, 3.2, 40.7, "", 3.4, 74.99}, 
 {"MUS", "Africa", "Mauritius", "2020-06-04", 335., 0., 10., 0., 263.413, 0., 
  7.863, 0., "", "", "", "", "", "", "", 65.74, 1.271767*^6, 622.962, 37.4, 
  10.945, 5.884, 20292.745, 0.5, 224.644, 22.02, 3.2, 40.7, "", 3.4, 74.99}, 
 {"MUS", "Africa", "Mauritius", "2020-06-05", 335., 0., 10., 0., 263.413, 0., 
  7.863, 0., "", "", "", "", "", "", "", 65.74, 1.271767*^6, 622.962, 37.4, 
  10.945, 5.884, 20292.745, 0.5, 224.644, 22.02, 3.2, 40.7, "", 3.4, 74.99}, 
 {"MUS", "Africa", "Mauritius", "2020-06-06", 337., 2., 10., 0., 264.986, 
  1.573, 7.863, 0., "", "", "", "", "", "", "", 65.74, 1.271767*^6, 622.962, 
  37.4, 10.945, 5.884, 20292.745, 0.5, 224.644, 22.02, 3.2, 40.7, "", 3.4, 
  74.99}, {"MUS", "Africa", "Mauritius", "2020-06-07", 337., 0., 10., 0., 
  264.986, 0., 7.863, 0., "", "", "", "", "", "", "", 65.74, 1.271767*^6, 
  622.962, 37.4, 10.945, 5.884, 20292.745, 0.5, 224.644, 22.02, 3.2, 40.7, 
  "", 3.4, 74.99}, {"MUS", "Africa", "Mauritius", "2020-06-08", 337., 0., 
  10., 0., 264.986, 0., 7.863, 0., "", "", "", "", "", "", "", 65.74, 
  1.271767*^6, 622.962, 37.4, 10.945, 5.884, 20292.745, 0.5, 224.644, 22.02, 
  3.2, 40.7, "", 3.4, 74.99}, {"MUS", "Africa", "Mauritius", "2020-06-09", 
  337., 0., 10., 0., 264.986, 0., 7.863, 0., "", "", "", "", "", "", "", 
  65.74, 1.271767*^6, 622.962, 37.4, 10.945, 5.884, 20292.745, 0.5, 224.644, 
  22.02, 3.2, 40.7, "", 3.4, 74.99}, {"MUS", "Africa", "Mauritius", 
  "2020-06-10", 337., 0., 10., 0., 264.986, 0., 7.863, 0., "", "", "", "", 
  "", "", "", 65.74, 1.271767*^6, 622.962, 37.4, 10.945, 5.884, 20292.745, 
  0.5, 224.644, 22.02, 3.2, 40.7, "", 3.4, 74.99}, 
 {"MUS", "Africa", "Mauritius", "2020-06-11", 337., 0., 10., 0., 264.986, 0., 
  7.863, 0., "", "", "", "", "", "", "", 65.74, 1.271767*^6, 622.962, 37.4, 
  10.945, 5.884, 20292.745, 0.5, 224.644, 22.02, 3.2, 40.7, "", 3.4, 74.99}, 
 {"MUS", "Africa", "Mauritius", "2020-06-12", 337., 0., 10., 0., 264.986, 0., 
  7.863, 0., "", "", "", "", "", "", "", 38.89, 1.271767*^6, 622.962, 37.4, 
  10.945, 5.884, 20292.745, 0.5, 224.644, 22.02, 3.2, 40.7, "", 3.4, 74.99}, 
 {"MUS", "Africa", "Mauritius", "2020-06-13", 337., 0., 10., 0., 264.986, 0., 
  7.863, 0., "", "", "", "", "", "", "", 38.89, 1.271767*^6, 622.962, 37.4, 
  10.945, 5.884, 20292.745, 0.5, 224.644, 22.02, 3.2, 40.7, "", 3.4, 74.99}, 
 {"MUS", "Africa", "Mauritius", "2020-06-14", 337., 0., 10., 0., 264.986, 0., 
  7.863, 0., "", "", "", "", "", "", "", 38.89, 1.271767*^6, 622.962, 37.4, 
  10.945, 5.884, 20292.745, 0.5, 224.644, 22.02, 3.2, 40.7, "", 3.4, 74.99}, 
 {"MUS", "Africa", "Mauritius", "2020-06-15", 337., 0., 10., 0., 264.986, 0., 
  7.863, 0., "", "", "", "", "", "", "", 33.33, 1.271767*^6, 622.962, 37.4, 
  10.945, 5.884, 20292.745, 0.5, 224.644, 22.02, 3.2, 40.7, "", 3.4, 74.99}, 
 {"MUS", "Africa", "Mauritius", "2020-06-16", 337., 0., 10., 0., 264.986, 0., 
  7.863, 0., "", "", "", "", "", "", "", 33.33, 1.271767*^6, 622.962, 37.4, 
  10.945, 5.884, 20292.745, 0.5, 224.644, 22.02, 3.2, 40.7, "", 3.4, 74.99}, 
 {"MUS", "Africa", "Mauritius", "2020-06-17", 337., 0., 10., 0., 264.986, 0., 
  7.863, 0., "", "", "", "", "", "", "", 33.33, 1.271767*^6, 622.962, 37.4, 
  10.945, 5.884, 20292.745, 0.5, 224.644, 22.02, 3.2, 40.7, "", 3.4, 74.99}, 
 {"MUS", "Africa", "Mauritius", "2020-06-18", 337., 0., 10., 0., 264.986, 0., 
  7.863, 0., "", "", "", "", "", "", "", 33.33, 1.271767*^6, 622.962, 37.4, 
  10.945, 5.884, 20292.745, 0.5, 224.644, 22.02, 3.2, 40.7, "", 3.4, 74.99}, 
 {"MUS", "Africa", "Mauritius", "2020-06-19", 337., 0., 10., 0., 264.986, 0., 
  7.863, 0., "", "", "", "", "", "", "", 33.33, 1.271767*^6, 622.962, 37.4, 
  10.945, 5.884, 20292.745, 0.5, 224.644, 22.02, 3.2, 40.7, "", 3.4, 74.99}, 
 {"MUS", "Africa", "Mauritius", "2020-06-20", 337., 0., 10., 0., 264.986, 0., 
  7.863, 0., "", "", "", "", "", "", "", 33.33, 1.271767*^6, 622.962, 37.4, 
  10.945, 5.884, 20292.745, 0.5, 224.644, 22.02, 3.2, 40.7, "", 3.4, 74.99}, 
 {"MUS", "Africa", "Mauritius", "2020-06-21", 337., 0., 10., 0., 264.986, 0., 
  7.863, 0., "", "", "", "", "", "", "", 33.33, 1.271767*^6, 622.962, 37.4, 
  10.945, 5.884, 20292.745, 0.5, 224.644, 22.02, 3.2, 40.7, "", 3.4, 74.99}, 
 {"MUS", "Africa", "Mauritius", "2020-06-22", 337., 0., 10., 0., 264.986, 0., 
  7.863, 0., "", "", "", "", "", "", "", 33.33, 1.271767*^6, 622.962, 37.4, 
  10.945, 5.884, 20292.745, 0.5, 224.644, 22.02, 3.2, 40.7, "", 3.4, 74.99}, 
 {"MUS", "Africa", "Mauritius", "2020-06-23", 340., 3., 10., 0., 267.345, 
  2.359, 7.863, 0., "", "", "", "", "", "", "", 33.33, 1.271767*^6, 622.962, 
  37.4, 10.945, 5.884, 20292.745, 0.5, 224.644, 22.02, 3.2, 40.7, "", 3.4, 
  74.99}, {"MUS", "Africa", "Mauritius", "2020-06-24", 340., 0., 10., 0., 
  267.345, 0., 7.863, 0., "", "", "", "", "", "", "", 33.33, 1.271767*^6, 
  622.962, 37.4, 10.945, 5.884, 20292.745, 0.5, 224.644, 22.02, 3.2, 40.7, 
  "", 3.4, 74.99}, {"MUS", "Africa", "Mauritius", "2020-06-25", 341., 1., 
  10., 0., 268.131, 0.786, 7.863, 0., "", "", "", "", "", "", "", 33.33, 
  1.271767*^6, 622.962, 37.4, 10.945, 5.884, 20292.745, 0.5, 224.644, 22.02, 
  3.2, 40.7, "", 3.4, 74.99}, {"MUS", "Africa", "Mauritius", "2020-06-26", 
  341., 0., 10., 0., 268.131, 0., 7.863, 0., "", "", "", "", "", "", "", 
  33.33, 1.271767*^6, 622.962, 37.4, 10.945, 5.884, 20292.745, 0.5, 224.644, 
  22.02, 3.2, 40.7, "", 3.4, 74.99}, {"MUS", "Africa", "Mauritius", 
  "2020-06-27", 341., 0., 10., 0., 268.131, 0., 7.863, 0., "", "", "", "", 
  "", "", "", 33.33, 1.271767*^6, 622.962, 37.4, 10.945, 5.884, 20292.745, 
  0.5, 224.644, 22.02, 3.2, 40.7, "", 3.4, 74.99}, 
 {"MUS", "Africa", "Mauritius", "2020-06-28", 341., 0., 10., 0., 268.131, 0., 
  7.863, 0., "", "", "", "", "", "", "", "", 1.271767*^6, 622.962, 37.4, 
  10.945, 5.884, 20292.745, 0.5, 224.644, 22.02, 3.2, 40.7, "", 3.4, 74.99}, 
 {"MUS", "Africa", "Mauritius", "2020-06-29", 341., 0., 10., 0., 268.131, 0., 
  7.863, 0., "", "", "", "", "", "", "", "", 1.271767*^6, 622.962, 37.4, 
  10.945, 5.884, 20292.745, 0.5, 224.644, 22.02, 3.2, 40.7, "", 3.4, 74.99}, 
 {"MUS", "Africa", "Mauritius", "2020-06-30", 341., 0., 10., 0., 268.131, 0., 
  7.863, 0., "", "", "", "", "", "", "", "", 1.271767*^6, 622.962, 37.4, 
  10.945, 5.884, 20292.745, 0.5, 224.644, 22.02, 3.2, 40.7, "", 3.4, 74.99}, 
 {"MUS", "Africa", "Mauritius", "2020-07-01", 341., 0., 10., 0., 268.131, 0., 
  7.863, 0., "", "", "", "", "", "", "", "", 1.271767*^6, 622.962, 37.4, 
  10.945, 5.884, 20292.745, 0.5, 224.644, 22.02, 3.2, 40.7, "", 3.4, 74.99}, 
 {"MUS", "Africa", "Mauritius", "2020-07-02", 341., 0., 10., 0., 268.131, 0., 
  7.863, 0., "", "", "", "", "", "", "", "", 1.271767*^6, 622.962, 37.4, 
  10.945, 5.884, 20292.745, 0.5, 224.644, 22.02, 3.2, 40.7, "", 3.4, 74.99}, 
 {"MUS", "Africa", "Mauritius", "2020-07-03", 341., 0., 10., 0., 268.131, 0., 
  7.863, 0., "", "", "", "", "", "", "", "", 1.271767*^6, 622.962, 37.4, 
  10.945, 5.884, 20292.745, 0.5, 224.644, 22.02, 3.2, 40.7, "", 3.4, 74.99}, 
 {"MUS", "Africa", "Mauritius", "2020-07-04", 341., 0., 10., 0., 268.131, 0., 
  7.863, 0., "", "", "", "", "", "", "", "", 1.271767*^6, 622.962, 37.4, 
  10.945, 5.884, 20292.745, 0.5, 224.644, 22.02, 3.2, 40.7, "", 3.4, 74.99}, 
 {"MUS", "Africa", "Mauritius", "2020-07-05", 341., 0., 10., 0., 268.131, 0., 
  7.863, 0., "", "", "", "", "", "", "", "", 1.271767*^6, 622.962, 37.4, 
  10.945, 5.884, 20292.745, 0.5, 224.644, 22.02, 3.2, 40.7, "", 3.4, 74.99}, 
 {"MUS", "Africa", "Mauritius", "2020-07-06", 341., 0., 10., 0., 268.131, 0., 
  7.863, 0., "", "", "", "", "", "", "", "", 1.271767*^6, 622.962, 37.4, 
  10.945, 5.884, 20292.745, 0.5, 224.644, 22.02, 3.2, 40.7, "", 3.4, 74.99}, 
 {"MUS", "Africa", "Mauritius", "2020-07-07", 342., 1., 10., 0., 268.917, 
  0.786, 7.863, 0., "", "", "", "", "", "", "", "", 1.271767*^6, 622.962, 
  37.4, 10.945, 5.884, 20292.745, 0.5, 224.644, 22.02, 3.2, 40.7, "", 3.4, 
  74.99}, {"MUS", "Africa", "Mauritius", "2020-07-08", 342., 0., 10., 0., 
  268.917, 0., 7.863, 0., "", "", "", "", "", "", "", "", 1.271767*^6, 
  622.962, 37.4, 10.945, 5.884, 20292.745, 0.5, 224.644, 22.02, 3.2, 40.7, 
  "", 3.4, 74.99}, {"MEX", "North America", "Mexico", "2019-12-31", 0., 0., 
  0., 0., 0., 0., 0., 0., "", "", "", "", "", "", "", "", 1.28932753*^8, 
  66.444, 29.3, 6.857, 4.321, 17336.469, 2.5, 152.783, 13.06, 6.9, 21.4, 
  87.847, 1.38, 75.05}, {"MEX", "North America", "Mexico", "2020-01-01", 0., 
  0., 0., 0., 0., 0., 0., 0., 5., 5., 0., 0., "", "", "people tested", 0., 
  1.28932753*^8, 66.444, 29.3, 6.857, 4.321, 17336.469, 2.5, 152.783, 13.06, 
  6.9, 21.4, 87.847, 1.38, 75.05}, {"MEX", "North America", "Mexico", 
  "2020-01-02", 0., 0., 0., 0., 0., 0., 0., 0., 21., 16., 0., 0., "", "", 
  "people tested", 0., 1.28932753*^8, 66.444, 29.3, 6.857, 4.321, 17336.469, 
  2.5, 152.783, 13.06, 6.9, 21.4, 87.847, 1.38, 75.05}, 
 {"MEX", "North America", "Mexico", "2020-01-03", 0., 0., 0., 0., 0., 0., 0., 
  0., 39., 18., 0., 0., "", "", "people tested", 0., 1.28932753*^8, 66.444, 
  29.3, 6.857, 4.321, 17336.469, 2.5, 152.783, 13.06, 6.9, 21.4, 87.847, 
  1.38, 75.05}, {"MEX", "North America", "Mexico", "2020-01-04", 0., 0., 0., 
  0., 0., 0., 0., 0., 45., 6., 0., 0., "", "", "people tested", 0., 
  1.28932753*^8, 66.444, 29.3, 6.857, 4.321, 17336.469, 2.5, 152.783, 13.06, 
  6.9, 21.4, 87.847, 1.38, 75.05}, {"MEX", "North America", "Mexico", 
  "2020-01-05", 0., 0., 0., 0., 0., 0., 0., 0., 59., 14., 0., 0., "", "", 
  "people tested", 0., 1.28932753*^8, 66.444, 29.3, 6.857, 4.321, 17336.469, 
  2.5, 152.783, 13.06, 6.9, 21.4, 87.847, 1.38, 75.05}, 
 {"MEX", "North America", "Mexico", "2020-01-06", 0., 0., 0., 0., 0., 0., 0., 
  0., 87., 28., 0.001, 0., "", "", "people tested", 0., 1.28932753*^8, 
  66.444, 29.3, 6.857, 4.321, 17336.469, 2.5, 152.783, 13.06, 6.9, 21.4, 
  87.847, 1.38, 75.05}, {"MEX", "North America", "Mexico", "2020-01-07", 0., 
  0., 0., 0., 0., 0., 0., 0., 115., 28., 0.001, 0., "", "", "people tested", 
  0., 1.28932753*^8, 66.444, 29.3, 6.857, 4.321, 17336.469, 2.5, 152.783, 
  13.06, 6.9, 21.4, 87.847, 1.38, 75.05}, {"MEX", "North America", "Mexico", 
  "2020-01-08", 0., 0., 0., 0., 0., 0., 0., 0., 130., 15., 0.001, 0., 18., 
  0., "people tested", 0., 1.28932753*^8, 66.444, 29.3, 6.857, 4.321, 
  17336.469, 2.5, 152.783, 13.06, 6.9, 21.4, 87.847, 1.38, 75.05}, 
 {"MEX", "North America", "Mexico", "2020-01-09", 0., 0., 0., 0., 0., 0., 0., 
  0., 174., 44., 0.001, 0., 22., 0., "people tested", 0., 1.28932753*^8, 
  66.444, 29.3, 6.857, 4.321, 17336.469, 2.5, 152.783, 13.06, 6.9, 21.4, 
  87.847, 1.38, 75.05}, {"MEX", "North America", "Mexico", "2020-01-10", 0., 
  0., 0., 0., 0., 0., 0., 0., 213., 39., 0.002, 0., 25., 0., "people tested", 
  0., 1.28932753*^8, 66.444, 29.3, 6.857, 4.321, 17336.469, 2.5, 152.783, 
  13.06, 6.9, 21.4, 87.847, 1.38, 75.05}, {"MEX", "North America", "Mexico", 
  "2020-01-11", 0., 0., 0., 0., 0., 0., 0., 0., 218., 5., 0.002, 0., 25., 0., 
  "people tested", 0., 1.28932753*^8, 66.444, 29.3, 6.857, 4.321, 17336.469, 
  2.5, 152.783, 13.06, 6.9, 21.4, 87.847, 1.38, 75.05}, 
 {"MEX", "North America", "Mexico", "2020-01-12", 0., 0., 0., 0., 0., 0., 0., 
  0., 238., 20., 0.002, 0., 26., 0., "people tested", 0., 1.28932753*^8, 
  66.444, 29.3, 6.857, 4.321, 17336.469, 2.5, 152.783, 13.06, 6.9, 21.4, 
  87.847, 1.38, 75.05}, {"MEX", "North America", "Mexico", "2020-01-13", 0., 
  0., 0., 0., 0., 0., 0., 0., 275., 37., 0.002, 0., 27., 0., "people tested", 
  0., 1.28932753*^8, 66.444, 29.3, 6.857, 4.321, 17336.469, 2.5, 152.783, 
  13.06, 6.9, 21.4, 87.847, 1.38, 75.05}, {"MEX", "North America", "Mexico", 
  "2020-01-14", 0., 0., 0., 0., 0., 0., 0., 0., 326., 51., 0.003, 0., 30., 
  0., "people tested", 0., 1.28932753*^8, 66.444, 29.3, 6.857, 4.321, 
  17336.469, 2.5, 152.783, 13.06, 6.9, 21.4, 87.847, 1.38, 75.05}, 
 {"MEX", "North America", "Mexico", "2020-01-15", 0., 0., 0., 0., 0., 0., 0., 
  0., 385., 59., 0.003, 0., 36., 0., "people tested", 0., 1.28932753*^8, 
  66.444, 29.3, 6.857, 4.321, 17336.469, 2.5, 152.783, 13.06, 6.9, 21.4, 
  87.847, 1.38, 75.05}, {"MEX", "North America", "Mexico", "2020-01-16", 0., 
  0., 0., 0., 0., 0., 0., 0., 428., 43., 0.003, 0., 36., 0., "people tested", 
  0., 1.28932753*^8, 66.444, 29.3, 6.857, 4.321, 17336.469, 2.5, 152.783, 
  13.06, 6.9, 21.4, 87.847, 1.38, 75.05}, {"MEX", "North America", "Mexico", 
  "2020-01-17", 0., 0., 0., 0., 0., 0., 0., 0., 470., 42., 0.004, 0., 37., 
  0., "people tested", 0., 1.28932753*^8, 66.444, 29.3, 6.857, 4.321, 
  17336.469, 2.5, 152.783, 13.06, 6.9, 21.4, 87.847, 1.38, 75.05}, 
 {"MEX", "North America", "Mexico", "2020-01-18", 0., 0., 0., 0., 0., 0., 0., 
  0., 486., 16., 0.004, 0., 38., 0., "people tested", 0., 1.28932753*^8, 
  66.444, 29.3, 6.857, 4.321, 17336.469, 2.5, 152.783, 13.06, 6.9, 21.4, 
  87.847, 1.38, 75.05}, {"MEX", "North America", "Mexico", "2020-01-19", 0., 
  0., 0., 0., 0., 0., 0., 0., 507., 21., 0.004, 0., 38., 0., "people tested", 
  0., 1.28932753*^8, 66.444, 29.3, 6.857, 4.321, 17336.469, 2.5, 152.783, 
  13.06, 6.9, 21.4, 87.847, 1.38, 75.05}, {"MEX", "North America", "Mexico", 
  "2020-01-20", 0., 0., 0., 0., 0., 0., 0., 0., 572., 65., 0.004, 0.001, 42., 
  0., "people tested", 0., 1.28932753*^8, 66.444, 29.3, 6.857, 4.321, 
  17336.469, 2.5, 152.783, 13.06, 6.9, 21.4, 87.847, 1.38, 75.05}, 
 {"MEX", "North America", "Mexico", "2020-01-21", 0., 0., 0., 0., 0., 0., 0., 
  0., 624., 52., 0.005, 0., 43., 0., "people tested", 0., 1.28932753*^8, 
  66.444, 29.3, 6.857, 4.321, 17336.469, 2.5, 152.783, 13.06, 6.9, 21.4, 
  87.847, 1.38, 75.05}, {"MEX", "North America", "Mexico", "2020-01-22", 0., 
  0., 0., 0., 0., 0., 0., 0., 680., 56., 0.005, 0., 42., 0., "people tested", 
  0., 1.28932753*^8, 66.444, 29.3, 6.857, 4.321, 17336.469, 2.5, 152.783, 
  13.06, 6.9, 21.4, 87.847, 1.38, 75.05}, {"MEX", "North America", "Mexico", 
  "2020-01-23", 0., 0., 0., 0., 0., 0., 0., 0., 726., 46., 0.006, 0., 43., 
  0., "people tested", 0., 1.28932753*^8, 66.444, 29.3, 6.857, 4.321, 
  17336.469, 2.5, 152.783, 13.06, 6.9, 21.4, 87.847, 1.38, 75.05}, 
 {"MEX", "North America", "Mexico", "2020-01-24", 0., 0., 0., 0., 0., 0., 0., 
  0., 772., 46., 0.006, 0., 43., 0., "people tested", 0., 1.28932753*^8, 
  66.444, 29.3, 6.857, 4.321, 17336.469, 2.5, 152.783, 13.06, 6.9, 21.4, 
  87.847, 1.38, 75.05}, {"MEX", "North America", "Mexico", "2020-01-25", 0., 
  0., 0., 0., 0., 0., 0., 0., 787., 15., 0.006, 0., 43., 0., "people tested", 
  0., 1.28932753*^8, 66.444, 29.3, 6.857, 4.321, 17336.469, 2.5, 152.783, 
  13.06, 6.9, 21.4, 87.847, 1.38, 75.05}, {"MEX", "North America", "Mexico", 
  "2020-01-26", 0., 0., 0., 0., 0., 0., 0., 0., 821., 34., 0.006, 0., 45., 
  0., "people tested", 0., 1.28932753*^8, 66.444, 29.3, 6.857, 4.321, 
  17336.469, 2.5, 152.783, 13.06, 6.9, 21.4, 87.847, 1.38, 75.05}, 
 {"MEX", "North America", "Mexico", "2020-01-27", 0., 0., 0., 0., 0., 0., 0., 
  0., 864., 43., 0.007, 0., 42., 0., "people tested", 0., 1.28932753*^8, 
  66.444, 29.3, 6.857, 4.321, 17336.469, 2.5, 152.783, 13.06, 6.9, 21.4, 
  87.847, 1.38, 75.05}, {"MEX", "North America", "Mexico", "2020-01-28", 0., 
  0., 0., 0., 0., 0., 0., 0., 915., 51., 0.007, 0., 42., 0., "people tested", 
  0., 1.28932753*^8, 66.444, 29.3, 6.857, 4.321, 17336.469, 2.5, 152.783, 
  13.06, 6.9, 21.4, 87.847, 1.38, 75.05}, {"MEX", "North America", "Mexico", 
  "2020-01-29", 0., 0., 0., 0., 0., 0., 0., 0., 946., 31., 0.007, 0., 38., 
  0., "people tested", 0., 1.28932753*^8, 66.444, 29.3, 6.857, 4.321, 
  17336.469, 2.5, 152.783, 13.06, 6.9, 21.4, 87.847, 1.38, 75.05}, 
 {"MEX", "North America", "Mexico", "2020-01-30", 0., 0., 0., 0., 0., 0., 0., 
  0., 985., 39., 0.008, 0., 37., 0., "people tested", 0., 1.28932753*^8, 
  66.444, 29.3, 6.857, 4.321, 17336.469, 2.5, 152.783, 13.06, 6.9, 21.4, 
  87.847, 1.38, 75.05}, {"MEX", "North America", "Mexico", "2020-01-31", 0., 
  0., 0., 0., 0., 0., 0., 0., 1017., 32., 0.008, 0., 35., 0., 
  "people tested", 0., 1.28932753*^8, 66.444, 29.3, 6.857, 4.321, 17336.469, 
  2.5, 152.783, 13.06, 6.9, 21.4, 87.847, 1.38, 75.05}, 
 {"MEX", "North America", "Mexico", "2020-02-01", 0., 0., 0., 0., 0., 0., 0., 
  0., 1025., 8., 0.008, 0., 34., 0., "people tested", 0., 1.28932753*^8, 
  66.444, 29.3, 6.857, 4.321, 17336.469, 2.5, 152.783, 13.06, 6.9, 21.4, 
  87.847, 1.38, 75.05}, {"MEX", "North America", "Mexico", "2020-02-02", 0., 
  0., 0., 0., 0., 0., 0., 0., 1037., 12., 0.008, 0., 31., 0., 
  "people tested", 0., 1.28932753*^8, 66.444, 29.3, 6.857, 4.321, 17336.469, 
  2.5, 152.783, 13.06, 6.9, 21.4, 87.847, 1.38, 75.05}, 
 {"MEX", "North America", "Mexico", "2020-02-03", 0., 0., 0., 0., 0., 0., 0., 
  0., 1051., 14., 0.008, 0., 27., 0., "people tested", 0., 1.28932753*^8, 
  66.444, 29.3, 6.857, 4.321, 17336.469, 2.5, 152.783, 13.06, 6.9, 21.4, 
  87.847, 1.38, 75.05}, {"MEX", "North America", "Mexico", "2020-02-04", 0., 
  0., 0., 0., 0., 0., 0., 0., 1102., 51., 0.009, 0., 27., 0., 
  "people tested", 0., 1.28932753*^8, 66.444, 29.3, 6.857, 4.321, 17336.469, 
  2.5, 152.783, 13.06, 6.9, 21.4, 87.847, 1.38, 75.05}, 
 {"MEX", "North America", "Mexico", "2020-02-05", 0., 0., 0., 0., 0., 0., 0., 
  0., 1148., 46., 0.009, 0., 29., 0., "people tested", 0., 1.28932753*^8, 
  66.444, 29.3, 6.857, 4.321, 17336.469, 2.5, 152.783, 13.06, 6.9, 21.4, 
  87.847, 1.38, 75.05}, {"MEX", "North America", "Mexico", "2020-02-06", 0., 
  0., 0., 0., 0., 0., 0., 0., 1193., 45., 0.009, 0., 30., 0., 
  "people tested", 0., 1.28932753*^8, 66.444, 29.3, 6.857, 4.321, 17336.469, 
  2.5, 152.783, 13.06, 6.9, 21.4, 87.847, 1.38, 75.05}, 
 {"MEX", "North America", "Mexico", "2020-02-07", 0., 0., 0., 0., 0., 0., 0., 
  0., 1221., 28., 0.009, 0., 29., 0., "people tested", 0., 1.28932753*^8, 
  66.444, 29.3, 6.857, 4.321, 17336.469, 2.5, 152.783, 13.06, 6.9, 21.4, 
  87.847, 1.38, 75.05}, {"MEX", "North America", "Mexico", "2020-02-08", 0., 
  0., 0., 0., 0., 0., 0., 0., 1229., 8., 0.01, 0., 29., 0., "people tested", 
  0., 1.28932753*^8, 66.444, 29.3, 6.857, 4.321, 17336.469, 2.5, 152.783, 
  13.06, 6.9, 21.4, 87.847, 1.38, 75.05}, {"MEX", "North America", "Mexico", 
  "2020-02-09", 0., 0., 0., 0., 0., 0., 0., 0., 1245., 16., 0.01, 0., 30., 
  0., "people tested", 0., 1.28932753*^8, 66.444, 29.3, 6.857, 4.321, 
  17336.469, 2.5, 152.783, 13.06, 6.9, 21.4, 87.847, 1.38, 75.05}, 
 {"MEX", "North America", "Mexico", "2020-02-10", 0., 0., 0., 0., 0., 0., 0., 
  0., 1316., 71., 0.01, 0.001, 38., 0., "people tested", 0., 1.28932753*^8, 
  66.444, 29.3, 6.857, 4.321, 17336.469, 2.5, 152.783, 13.06, 6.9, 21.4, 
  87.847, 1.38, 75.05}, {"MEX", "North America", "Mexico", "2020-02-11", 0., 
  0., 0., 0., 0., 0., 0., 0., 1365., 49., 0.011, 0., 38., 0., 
  "people tested", 0., 1.28932753*^8, 66.444, 29.3, 6.857, 4.321, 17336.469, 
  2.5, 152.783, 13.06, 6.9, 21.4, 87.847, 1.38, 75.05}, 
 {"MEX", "North America", "Mexico", "2020-02-12", 0., 0., 0., 0., 0., 0., 0., 
  0., 1406., 41., 0.011, 0., 37., 0., "people tested", 0., 1.28932753*^8, 
  66.444, 29.3, 6.857, 4.321, 17336.469, 2.5, 152.783, 13.06, 6.9, 21.4, 
  87.847, 1.38, 75.05}, {"MEX", "North America", "Mexico", "2020-02-13", 0., 
  0., 0., 0., 0., 0., 0., 0., 1442., 36., 0.011, 0., 36., 0., 
  "people tested", 0., 1.28932753*^8, 66.444, 29.3, 6.857, 4.321, 17336.469, 
  2.5, 152.783, 13.06, 6.9, 21.4, 87.847, 1.38, 75.05}, 
 {"MEX", "North America", "Mexico", "2020-02-14", 0., 0., 0., 0., 0., 0., 0., 
  0., 1474., 32., 0.011, 0., 36., 0., "people tested", 0., 1.28932753*^8, 
  66.444, 29.3, 6.857, 4.321, 17336.469, 2.5, 152.783, 13.06, 6.9, 21.4, 
  87.847, 1.38, 75.05}, {"MEX", "North America", "Mexico", "2020-02-15", 0., 
  0., 0., 0., 0., 0., 0., 0., 1483., 9., 0.012, 0., 36., 0., "people tested", 
  0., 1.28932753*^8, 66.444, 29.3, 6.857, 4.321, 17336.469, 2.5, 152.783, 
  13.06, 6.9, 21.4, 87.847, 1.38, 75.05}, {"MEX", "North America", "Mexico", 
  "2020-02-16", 0., 0., 0., 0., 0., 0., 0., 0., 1500., 17., 0.012, 0., 36., 
  0., "people tested", 0., 1.28932753*^8, 66.444, 29.3, 6.857, 4.321, 
  17336.469, 2.5, 152.783, 13.06, 6.9, 21.4, 87.847, 1.38, 75.05}, 
 {"MEX", "North America", "Mexico", "2020-02-17", 0., 0., 0., 0., 0., 0., 0., 
  0., 1528., 28., 0.012, 0., 30., 0., "people tested", 0., 1.28932753*^8, 
  66.444, 29.3, 6.857, 4.321, 17336.469, 2.5, 152.783, 13.06, 6.9, 21.4, 
  87.847, 1.38, 75.05}, {"MEX", "North America", "Mexico", "2020-02-18", 0., 
  0., 0., 0., 0., 0., 0., 0., 1558., 30., 0.012, 0., 28., 0., 
  "people tested", 0., 1.28932753*^8, 66.444, 29.3, 6.857, 4.321, 17336.469, 
  2.5, 152.783, 13.06, 6.9, 21.4, 87.847, 1.38, 75.05}, 
 {"MEX", "North America", "Mexico", "2020-02-19", 0., 0., 0., 0., 0., 0., 0., 
  0., 1588., 30., 0.012, 0., 26., 0., "people tested", 0., 1.28932753*^8, 
  66.444, 29.3, 6.857, 4.321, 17336.469, 2.5, 152.783, 13.06, 6.9, 21.4, 
  87.847, 1.38, 75.05}, {"MEX", "North America", "Mexico", "2020-02-20", 0., 
  0., 0., 0., 0., 0., 0., 0., 1611., 23., 0.012, 0., 24., 0., 
  "people tested", 0., 1.28932753*^8, 66.444, 29.3, 6.857, 4.321, 17336.469, 
  2.5, 152.783, 13.06, 6.9, 21.4, 87.847, 1.38, 75.05}, 
 {"MEX", "North America", "Mexico", "2020-02-21", 0., 0., 0., 0., 0., 0., 0., 
  0., 1637., 26., 0.013, 0., 23., 0., "people tested", 0., 1.28932753*^8, 
  66.444, 29.3, 6.857, 4.321, 17336.469, 2.5, 152.783, 13.06, 6.9, 21.4, 
  87.847, 1.38, 75.05}, {"MEX", "North America", "Mexico", "2020-02-22", 0., 
  0., 0., 0., 0., 0., 0., 0., 1649., 12., 0.013, 0., 24., 0., 
  "people tested", 0., 1.28932753*^8, 66.444, 29.3, 6.857, 4.321, 17336.469, 
  2.5, 152.783, 13.06, 6.9, 21.4, 87.847, 1.38, 75.05}, 
 {"MEX", "North America", "Mexico", "2020-02-23", 0., 0., 0., 0., 0., 0., 0., 
  0., 1658., 9., 0.013, 0., 23., 0., "people tested", 0., 1.28932753*^8, 
  66.444, 29.3, 6.857, 4.321, 17336.469, 2.5, 152.783, 13.06, 6.9, 21.4, 
  87.847, 1.38, 75.05}, {"MEX", "North America", "Mexico", "2020-02-24", 0., 
  0., 0., 0., 0., 0., 0., 0., 1690., 32., 0.013, 0., 23., 0., 
  "people tested", 0., 1.28932753*^8, 66.444, 29.3, 6.857, 4.321, 17336.469, 
  2.5, 152.783, 13.06, 6.9, 21.4, 87.847, 1.38, 75.05}, 
 {"MEX", "North America", "Mexico", "2020-02-25", 0., 0., 0., 0., 0., 0., 0., 
  0., 1721., 31., 0.013, 0., 23., 0., "people tested", 0., 1.28932753*^8, 
  66.444, 29.3, 6.857, 4.321, 17336.469, 2.5, 152.783, 13.06, 6.9, 21.4, 
  87.847, 1.38, 75.05}, {"MEX", "North America", "Mexico", "2020-02-26", 0., 
  0., 0., 0., 0., 0., 0., 0., 1760., 39., 0.014, 0., 25., 0., 
  "people tested", 0., 1.28932753*^8, 66.444, 29.3, 6.857, 4.321, 17336.469, 
  2.5, 152.783, 13.06, 6.9, 21.4, 87.847, 1.38, 75.05}, 
 {"MEX", "North America", "Mexico", "2020-02-27", 0., 0., 0., 0., 0., 0., 0., 
  0., 1805., 45., 0.014, 0., 28., 0., "people tested", 0., 1.28932753*^8, 
  66.444, 29.3, 6.857, 4.321, 17336.469, 2.5, 152.783, 13.06, 6.9, 21.4, 
  87.847, 1.38, 75.05}, {"MEX", "North America", "Mexico", "2020-02-28", 0., 
  0., 0., 0., 0., 0., 0., 0., 1870., 65., 0.015, 0.001, 33., 0., 
  "people tested", 2.78, 1.28932753*^8, 66.444, 29.3, 6.857, 4.321, 
  17336.469, 2.5, 152.783, 13.06, 6.9, 21.4, 87.847, 1.38, 75.05}, 
 {"MEX", "North America", "Mexico", "2020-02-29", 2., 2., 0., 0., 0.016, 
  0.016, 0., 0., 1895., 25., 0.015, 0., 35., 0., "people tested", 2.78, 
  1.28932753*^8, 66.444, 29.3, 6.857, 4.321, 17336.469, 2.5, 152.783, 13.06, 
  6.9, 21.4, 87.847, 1.38, 75.05}, {"MEX", "North America", "Mexico", 
  "2020-03-01", 4., 2., 0., 0., 0.031, 0.016, 0., 0., 1922., 27., 0.015, 0., 
  38., 0., "people tested", 2.78, 1.28932753*^8, 66.444, 29.3, 6.857, 4.321, 
  17336.469, 2.5, 152.783, 13.06, 6.9, 21.4, 87.847, 1.38, 75.05}, 
 {"MEX", "North America", "Mexico", "2020-03-02", 5., 1., 0., 0., 0.039, 
  0.008, 0., 0., 2001., 79., 0.016, 0.001, 44., 0., "people tested", 2.78, 
  1.28932753*^8, 66.444, 29.3, 6.857, 4.321, 17336.469, 2.5, 152.783, 13.06, 
  6.9, 21.4, 87.847, 1.38, 75.05}, {"MEX", "North America", "Mexico", 
  "2020-03-03", "", "", "", "", "", "", "", "", 2076., 75., 0.016, 0.001, 
  51., 0., "people tested", 2.78, 1.28932753*^8, 66.444, 29.3, 6.857, 4.321, 
  17336.469, 2.5, 152.783, 13.06, 6.9, 21.4, 87.847, 1.38, 75.05}, 
 {"MEX", "North America", "Mexico", "2020-03-04", "", "", "", "", "", "", "", 
  "", 2146., 70., 0.017, 0.001, 55., 0., "people tested", 2.78, 
  1.28932753*^8, 66.444, 29.3, 6.857, 4.321, 17336.469, 2.5, 152.783, 13.06, 
  6.9, 21.4, 87.847, 1.38, 75.05}, {"MEX", "North America", "Mexico", 
  "2020-03-05", "", "", "", "", "", "", "", "", 2212., 66., 0.017, 0.001, 
  58., 0., "people tested", 2.78, 1.28932753*^8, 66.444, 29.3, 6.857, 4.321, 
  17336.469, 2.5, 152.783, 13.06, 6.9, 21.4, 87.847, 1.38, 75.05}, 
 {"MEX", "North America", "Mexico", "2020-03-06", "", "", "", "", "", "", "", 
  "", 2266., 54., 0.018, 0., 57., 0., "people tested", 2.78, 1.28932753*^8, 
  66.444, 29.3, 6.857, 4.321, 17336.469, 2.5, 152.783, 13.06, 6.9, 21.4, 
  87.847, 1.38, 75.05}, {"MEX", "North America", "Mexico", "2020-03-07", "", 
  "", "", "", "", "", "", "", 2291., 25., 0.018, 0., 57., 0., 
  "people tested", 2.78, 1.28932753*^8, 66.444, 29.3, 6.857, 4.321, 
  17336.469, 2.5, 152.783, 13.06, 6.9, 21.4, 87.847, 1.38, 75.05}, 
 {"MEX", "North America", "Mexico", "2020-03-08", "", "", "", "", "", "", "", 
  "", 2326., 35., 0.018, 0., 58., 0., "people tested", 2.78, 1.28932753*^8, 
  66.444, 29.3, 6.857, 4.321, 17336.469, 2.5, 152.783, 13.06, 6.9, 21.4, 
  87.847, 1.38, 75.05}, {"MEX", "North America", "Mexico", "2020-03-09", 7., 
  2., 0., 0., 0.054, 0.016, 0., 0., 2405., 79., 0.019, 0.001, 58., 0., 
  "people tested", 2.78, 1.28932753*^8, 66.444, 29.3, 6.857, 4.321, 
  17336.469, 2.5, 152.783, 13.06, 6.9, 21.4, 87.847, 1.38, 75.05}, 
 {"MEX", "North America", "Mexico", "2020-03-10", "", "", "", "", "", "", "", 
  "", 2512., 107., 0.019, 0.001, 62., 0., "people tested", 2.78, 
  1.28932753*^8, 66.444, 29.3, 6.857, 4.321, 17336.469, 2.5, 152.783, 13.06, 
  6.9, 21.4, 87.847, 1.38, 75.05}, {"MEX", "North America", "Mexico", 
  "2020-03-11", "", "", "", "", "", "", "", "", 2646., 134., 0.021, 0.001, 
  71., 0.001, "people tested", 2.78, 1.28932753*^8, 66.444, 29.3, 6.857, 
  4.321, 17336.469, 2.5, 152.783, 13.06, 6.9, 21.4, 87.847, 1.38, 75.05}, 
 {"MEX", "North America", "Mexico", "2020-03-12", 11., 4., 0., 0., 0.085, 
  0.031, 0., 0., 2850., 204., 0.022, 0.002, 91., 0.001, "people tested", 
  2.78, 1.28932753*^8, 66.444, 29.3, 6.857, 4.321, 17336.469, 2.5, 152.783, 
  13.06, 6.9, 21.4, 87.847, 1.38, 75.05}, {"MEX", "North America", "Mexico", 
  "2020-03-13", 16., 5., 0., 0., 0.124, 0.039, 0., 0., 3133., 283., 0.024, 
  0.002, 124., 0.001, "people tested", 2.78, 1.28932753*^8, 66.444, 29.3, 
  6.857, 4.321, 17336.469, 2.5, 152.783, 13.06, 6.9, 21.4, 87.847, 1.38, 
  75.05}, {"MEX", "North America", "Mexico", "2020-03-14", 26., 10., 0., 0., 
  0.202, 0.078, 0., 0., 3296., 163., 0.026, 0.001, 144., 0.001, 
  "people tested", 2.78, 1.28932753*^8, 66.444, 29.3, 6.857, 4.321, 
  17336.469, 2.5, 152.783, 13.06, 6.9, 21.4, 87.847, 1.38, 75.05}, 
 {"MEX", "North America", "Mexico", "2020-03-15", 41., 15., 0., 0., 0.318, 
  0.116, 0., 0., 3467., 171., 0.027, 0.001, 163., 0.001, "people tested", 
  2.78, 1.28932753*^8, 66.444, 29.3, 6.857, 4.321, 17336.469, 2.5, 152.783, 
  13.06, 6.9, 21.4, 87.847, 1.38, 75.05}, {"MEX", "North America", "Mexico", 
  "2020-03-16", 53., 12., 0., 0., 0.411, 0.093, 0., 0., 3730., 263., 0.029, 
  0.002, 189., 0.001, "people tested", 2.78, 1.28932753*^8, 66.444, 29.3, 
  6.857, 4.321, 17336.469, 2.5, 152.783, 13.06, 6.9, 21.4, 87.847, 1.38, 
  75.05}, {"MEX", "North America", "Mexico", "2020-03-17", 82., 29., 0., 0., 
  0.636, 0.225, 0., 0., 4187., 457., 0.032, 0.004, 239., 0.002, 
  "people tested", 2.78, 1.28932753*^8, 66.444, 29.3, 6.857, 4.321, 
  17336.469, 2.5, 152.783, 13.06, 6.9, 21.4, 87.847, 1.38, 75.05}, 
 {"MEX", "North America", "Mexico", "2020-03-18", 93., 11., 0., 0., 0.721, 
  0.085, 0., 0., 4695., 508., 0.036, 0.004, 293., 0.002, "people tested", 
  2.78, 1.28932753*^8, 66.444, 29.3, 6.857, 4.321, 17336.469, 2.5, 152.783, 
  13.06, 6.9, 21.4, 87.847, 1.38, 75.05}, {"MEX", "North America", "Mexico", 
  "2020-03-19", 118., 25., 0., 0., 0.915, 0.194, 0., 0., 5285., 590., 0.041, 
  0.005, 348., 0.003, "people tested", 2.78, 1.28932753*^8, 66.444, 29.3, 
  6.857, 4.321, 17336.469, 2.5, 152.783, 13.06, 6.9, 21.4, 87.847, 1.38, 
  75.05}, {"MEX", "North America", "Mexico", "2020-03-20", 164., 46., 0., 0., 
  1.272, 0.357, 0., 0., 5855., 570., 0.045, 0.004, 389., 0.003, 
  "people tested", 2.78, 1.28932753*^8, 66.444, 29.3, 6.857, 4.321, 
  17336.469, 2.5, 152.783, 13.06, 6.9, 21.4, 87.847, 1.38, 75.05}, 
 {"MEX", "North America", "Mexico", "2020-03-21", 203., 39., 2., 2., 1.574, 
  0.302, 0.016, 0.016, 6252., 397., 0.048, 0.003, 422., 0.003, 
  "people tested", 8.33, 1.28932753*^8, 66.444, 29.3, 6.857, 4.321, 
  17336.469, 2.5, 152.783, 13.06, 6.9, 21.4, 87.847, 1.38, 75.05}, 
 {"MEX", "North America", "Mexico", "2020-03-22", 251., 48., 2., 0., 1.947, 
  0.372, 0.016, 0., 6565., 313., 0.051, 0.002, 443., 0.003, "people tested", 
  8.33, 1.28932753*^8, 66.444, 29.3, 6.857, 4.321, 17336.469, 2.5, 152.783, 
  13.06, 6.9, 21.4, 87.847, 1.38, 75.05}, {"MEX", "North America", "Mexico", 
  "2020-03-23", 316., 65., 2., 0., 2.451, 0.504, 0.016, 0., 7399., 834., 
  0.057, 0.006, 524., 0.004, "people tested", 19.44, 1.28932753*^8, 66.444, 
  29.3, 6.857, 4.321, 17336.469, 2.5, 152.783, 13.06, 6.9, 21.4, 87.847, 
  1.38, 75.05}, {"MEX", "North America", "Mexico", "2020-03-24", 367., 51., 
  4., 2., 2.846, 0.396, 0.031, 0.016, 8526., 1127., 0.066, 0.009, 620., 
  0.005, "people tested", 52.78, 1.28932753*^8, 66.444, 29.3, 6.857, 4.321, 
  17336.469, 2.5, 152.783, 13.06, 6.9, 21.4, 87.847, 1.38, 75.05}, 
 {"MEX", "North America", "Mexico", "2020-03-25", 405., 38., 5., 1., 3.141, 
  0.295, 0.039, 0.008, 9757., 1231., 0.076, 0.01, 723., 0.006, 
  "people tested", 52.78, 1.28932753*^8, 66.444, 29.3, 6.857, 4.321, 
  17336.469, 2.5, 152.783, 13.06, 6.9, 21.4, 87.847, 1.38, 75.05}, 
 {"MEX", "North America", "Mexico", "2020-03-26", 475., 70., 5., 0., 3.684, 
  0.543, 0.039, 0., 10980., 1223., 0.085, 0.009, 814., 0.006, 
  "people tested", 63.89, 1.28932753*^8, 66.444, 29.3, 6.857, 4.321, 
  17336.469, 2.5, 152.783, 13.06, 6.9, 21.4, 87.847, 1.38, 75.05}, 
 {"MEX", "North America", "Mexico", "2020-03-27", 585., 110., 8., 3., 4.537, 
  0.853, 0.062, 0.023, 12437., 1457., 0.096, 0.011, 940., 0.007, 
  "people tested", 63.89, 1.28932753*^8, 66.444, 29.3, 6.857, 4.321, 
  17336.469, 2.5, 152.783, 13.06, 6.9, 21.4, 87.847, 1.38, 75.05}, 
 {"MEX", "North America", "Mexico", "2020-03-28", 717., 132., 12., 4., 5.561, 
  1.024, 0.093, 0.031, 13203., 766., 0.102, 0.006, 993., 0.008, 
  "people tested", 63.89, 1.28932753*^8, 66.444, 29.3, 6.857, 4.321, 
  17336.469, 2.5, 152.783, 13.06, 6.9, 21.4, 87.847, 1.38, 75.05}, 
 {"MEX", "North America", "Mexico", "2020-03-29", 848., 131., 16., 4., 6.577, 
  1.016, 0.124, 0.031, 13946., 743., 0.108, 0.006, 1054., 0.008, 
  "people tested", 63.89, 1.28932753*^8, 66.444, 29.3, 6.857, 4.321, 
  17336.469, 2.5, 152.783, 13.06, 6.9, 21.4, 87.847, 1.38, 75.05}, 
 {"MEX", "North America", "Mexico", "2020-03-30", 993., 145., 20., 4., 7.702, 
  1.125, 0.155, 0.031, 15616., 1670., 0.121, 0.013, 1174., 0.009, 
  "people tested", 82.41, 1.28932753*^8, 66.444, 29.3, 6.857, 4.321, 
  17336.469, 2.5, 152.783, 13.06, 6.9, 21.4, 87.847, 1.38, 75.05}, 
 {"MEX", "North America", "Mexico", "2020-03-31", 1094., 101., 28., 8., 
  8.485, 0.783, 0.217, 0.062, 17103., 1487., 0.133, 0.012, 1225., 0.01, 
  "people tested", 82.41, 1.28932753*^8, 66.444, 29.3, 6.857, 4.321, 
  17336.469, 2.5, 152.783, 13.06, 6.9, 21.4, 87.847, 1.38, 75.05}, 
 {"MEX", "North America", "Mexico", "2020-04-01", 1215., 121., 29., 1., 
  9.424, 0.938, 0.225, 0.008, 18686., 1583., 0.145, 0.012, 1276., 0.01, 
  "people tested", 82.41, 1.28932753*^8, 66.444, 29.3, 6.857, 4.321, 
  17336.469, 2.5, 152.783, 13.06, 6.9, 21.4, 87.847, 1.38, 75.05}, 
 {"MEX", "North America", "Mexico", "2020-04-02", 1378., 163., 37., 8., 
  10.688, 1.264, 0.287, 0.062, 20374., 1688., 0.158, 0.013, 1342., 0.01, 
  "people tested", 82.41, 1.28932753*^8, 66.444, 29.3, 6.857, 4.321, 
  17336.469, 2.5, 152.783, 13.06, 6.9, 21.4, 87.847, 1.38, 75.05}, 
 {"MEX", "North America", "Mexico", "2020-04-03", 1510., 132., 50., 13., 
  11.712, 1.024, 0.388, 0.101, 22095., 1721., 0.171, 0.013, 1380., 0.011, 
  "people tested", 82.41, 1.28932753*^8, 66.444, 29.3, 6.857, 4.321, 
  17336.469, 2.5, 152.783, 13.06, 6.9, 21.4, 87.847, 1.38, 75.05}, 
 {"MEX", "North America", "Mexico", "2020-04-04", 1688., 178., 60., 10., 
  13.092, 1.381, 0.465, 0.078, 23168., 1073., 0.18, 0.008, 1424., 0.011, 
  "people tested", 82.41, 1.28932753*^8, 66.444, 29.3, 6.857, 4.321, 
  17336.469, 2.5, 152.783, 13.06, 6.9, 21.4, 87.847, 1.38, 75.05}, 
 {"MEX", "North America", "Mexico", "2020-04-05", 1890., 202., 79., 19., 
  14.659, 1.567, 0.613, 0.147, 23973., 805., 0.186, 0.006, 1432., 0.011, 
  "people tested", 82.41, 1.28932753*^8, 66.444, 29.3, 6.857, 4.321, 
  17336.469, 2.5, 152.783, 13.06, 6.9, 21.4, 87.847, 1.38, 75.05}, 
 {"MEX", "North America", "Mexico", "2020-04-06", 2143., 253., 94., 15., 
  16.621, 1.962, 0.729, 0.116, 25960., 1987., 0.201, 0.015, 1478., 0.011, 
  "people tested", 82.41, 1.28932753*^8, 66.444, 29.3, 6.857, 4.321, 
  17336.469, 2.5, 152.783, 13.06, 6.9, 21.4, 87.847, 1.38, 75.05}, 
 {"MEX", "North America", "Mexico", "2020-04-07", 2439., 296., 125., 31., 
  18.917, 2.296, 0.969, 0.24, 27936., 1976., 0.217, 0.015, 1548., 0.012, 
  "people tested", 82.41, 1.28932753*^8, 66.444, 29.3, 6.857, 4.321, 
  17336.469, 2.5, 152.783, 13.06, 6.9, 21.4, 87.847, 1.38, 75.05}, 
 {"MEX", "North America", "Mexico", "2020-04-08", 2785., 346., 141., 16., 
  21.6, 2.684, 1.094, 0.124, 30104., 2168., 0.233, 0.017, 1631., 0.013, 
  "people tested", 82.41, 1.28932753*^8, 66.444, 29.3, 6.857, 4.321, 
  17336.469, 2.5, 152.783, 13.06, 6.9, 21.4, 87.847, 1.38, 75.05}, 
 {"MEX", "North America", "Mexico", "2020-04-09", 3181., 396., 174., 33., 
  24.672, 3.071, 1.35, 0.256, 31734., 1630., 0.246, 0.013, 1623., 0.013, 
  "people tested", 82.41, 1.28932753*^8, 66.444, 29.3, 6.857, 4.321, 
  17336.469, 2.5, 152.783, 13.06, 6.9, 21.4, 87.847, 1.38, 75.05}, 
 {"MEX", "North America", "Mexico", "2020-04-10", 3441., 260., 194., 20., 
  26.688, 2.017, 1.505, 0.155, 33653., 1919., 0.261, 0.015, 1651., 0.013, 
  "people tested", 82.41, 1.28932753*^8, 66.444, 29.3, 6.857, 4.321, 
  17336.469, 2.5, 152.783, 13.06, 6.9, 21.4, 87.847, 1.38, 75.05}, 
 {"MEX", "North America", "Mexico", "2020-04-11", 3844., 403., 233., 39., 
  29.814, 3.126, 1.807, 0.302, 35027., 1374., 0.272, 0.011, 1694., 0.013, 
  "people tested", 82.41, 1.28932753*^8, 66.444, 29.3, 6.857, 4.321, 
  17336.469, 2.5, 152.783, 13.06, 6.9, 21.4, 87.847, 1.38, 75.05}, 
 {"MEX", "North America", "Mexico", "2020-04-12", 4219., 375., 273., 40., 
  32.722, 2.908, 2.117, 0.31, 36216., 1189., 0.281, 0.009, 1749., 0.014, 
  "people tested", 82.41, 1.28932753*^8, 66.444, 29.3, 6.857, 4.321, 
  17336.469, 2.5, 152.783, 13.06, 6.9, 21.4, 87.847, 1.38, 75.05}, 
 {"MEX", "North America", "Mexico", "2020-04-13", 4661., 442., 296., 23., 
  36.151, 3.428, 2.296, 0.178, 39010., 2794., 0.303, 0.022, 1864., 0.014, 
  "people tested", 82.41, 1.28932753*^8, 66.444, 29.3, 6.857, 4.321, 
  17336.469, 2.5, 152.783, 13.06, 6.9, 21.4, 87.847, 1.38, 75.05}, 
 {"MEX", "North America", "Mexico", "2020-04-14", 5014., 353., 332., 36., 
  38.888, 2.738, 2.575, 0.279, 41882., 2872., 0.325, 0.022, 1992., 0.015, 
  "people tested", 82.41, 1.28932753*^8, 66.444, 29.3, 6.857, 4.321, 
  17336.469, 2.5, 152.783, 13.06, 6.9, 21.4, 87.847, 1.38, 75.05}, 
 {"MEX", "North America", "Mexico", "2020-04-15", 5399., 385., 406., 74., 
  41.875, 2.986, 3.149, 0.574, 44645., 2763., 0.346, 0.021, 2077., 0.016, 
  "people tested", 82.41, 1.28932753*^8, 66.444, 29.3, 6.857, 4.321, 
  17336.469, 2.5, 152.783, 13.06, 6.9, 21.4, 87.847, 1.38, 75.05}, 
 {"MEX", "North America", "Mexico", "2020-04-16", 5847., 448., 449., 43., 
  45.349, 3.475, 3.482, 0.334, 47308., 2663., 0.367, 0.021, 2225., 0.017, 
  "people tested", 82.41, 1.28932753*^8, 66.444, 29.3, 6.857, 4.321, 
  17336.469, 2.5, 152.783, 13.06, 6.9, 21.4, 87.847, 1.38, 75.05}, 
 {"MEX", "North America", "Mexico", "2020-04-17", 6297., 450., 486., 37., 
  48.839, 3.49, 3.769, 0.287, 50301., 2993., 0.39, 0.023, 2378., 0.018, 
  "people tested", 82.41, 1.28932753*^8, 66.444, 29.3, 6.857, 4.321, 
  17336.469, 2.5, 152.783, 13.06, 6.9, 21.4, 87.847, 1.38, 75.05}, 
 {"MEX", "North America", "Mexico", "2020-04-18", 6875., 578., 546., 60., 
  53.322, 4.483, 4.235, 0.465, 51909., 1608., 0.403, 0.012, 2412., 0.019, 
  "people tested", 82.41, 1.28932753*^8, 66.444, 29.3, 6.857, 4.321, 
  17336.469, 2.5, 152.783, 13.06, 6.9, 21.4, 87.847, 1.38, 75.05}, 
 {"MEX", "North America", "Mexico", "2020-04-19", 7497., 622., 650., 104., 
  58.147, 4.824, 5.041, 0.807, 53376., 1467., 0.414, 0.011, 2451., 0.019, 
  "people tested", 82.41, 1.28932753*^8, 66.444, 29.3, 6.857, 4.321, 
  17336.469, 2.5, 152.783, 13.06, 6.9, 21.4, 87.847, 1.38, 75.05}, 
 {"MEX", "North America", "Mexico", "2020-04-20", 8261., 764., 686., 36., 
  64.072, 5.926, 5.321, 0.279, 56920., 3544., 0.441, 0.027, 2559., 0.02, 
  "people tested", 82.41, 1.28932753*^8, 66.444, 29.3, 6.857, 4.321, 
  17336.469, 2.5, 152.783, 13.06, 6.9, 21.4, 87.847, 1.38, 75.05}, 
 {"MEX", "North America", "Mexico", "2020-04-21", 8772., 511., 712., 26., 
  68.035, 3.963, 5.522, 0.202, 60195., 3275., 0.467, 0.025, 2616., 0.02, 
  "people tested", 82.41, 1.28932753*^8, 66.444, 29.3, 6.857, 4.321, 
  17336.469, 2.5, 152.783, 13.06, 6.9, 21.4, 87.847, 1.38, 75.05}, 
 {"MEX", "North America", "Mexico", "2020-04-22", 9501., 729., 857., 145., 
  73.69, 5.654, 6.647, 1.125, 63352., 3157., 0.491, 0.024, 2672., 0.021, 
  "people tested", 82.41, 1.28932753*^8, 66.444, 29.3, 6.857, 4.321, 
  17336.469, 2.5, 152.783, 13.06, 6.9, 21.4, 87.847, 1.38, 75.05}, 
 {"MEX", "North America", "Mexico", "2020-04-23", 10544., 1043., 970., 113., 
  81.779, 8.089, 7.523, 0.876, 66799., 3447., 0.518, 0.027, 2784., 0.022, 
  "people tested", 82.41, 1.28932753*^8, 66.444, 29.3, 6.857, 4.321, 
  17336.469, 2.5, 152.783, 13.06, 6.9, 21.4, 87.847, 1.38, 75.05}, 
 {"MEX", "North America", "Mexico", "2020-04-24", 11633., 1089., 1069., 99., 
  90.225, 8.446, 8.291, 0.768, 70675., 3876., 0.548, 0.03, 2911., 0.023, 
  "people tested", 82.41, 1.28932753*^8, 66.444, 29.3, 6.857, 4.321, 
  17336.469, 2.5, 152.783, 13.06, 6.9, 21.4, 87.847, 1.38, 75.05}, 
 {"MEX", "North America", "Mexico", "2020-04-25", 12872., 1239., 1221., 152., 
  99.835, 9.61, 9.47, 1.179, 72831., 2156., 0.565, 0.017, 2989., 0.023, 
  "people tested", 82.41, 1.28932753*^8, 66.444, 29.3, 6.857, 4.321, 
  17336.469, 2.5, 152.783, 13.06, 6.9, 21.4, 87.847, 1.38, 75.05}, 
 {"MEX", "North America", "Mexico", "2020-04-26", 13842., 970., 1305., 84., 
  107.358, 7.523, 10.122, 0.652, 74718., 1887., 0.58, 0.015, 3049., 0.024, 
  "people tested", 82.41, 1.28932753*^8, 66.444, 29.3, 6.857, 4.321, 
  17336.469, 2.5, 152.783, 13.06, 6.9, 21.4, 87.847, 1.38, 75.05}, 
 {"MEX", "North America", "Mexico", "2020-04-27", 14677., 835., 1351., 46., 
  113.835, 6.476, 10.478, 0.357, 78933., 4215., 0.612, 0.033, 3145., 0.024, 
  "people tested", 82.41, 1.28932753*^8, 66.444, 29.3, 6.857, 4.321, 
  17336.469, 2.5, 152.783, 13.06, 6.9, 21.4, 87.847, 1.38, 75.05}, 
 {"MEX", "North America", "Mexico", "2020-04-28", 15529., 852., 1434., 83., 
  120.443, 6.608, 11.122, 0.644, 83253., 4320., 0.646, 0.034, 3294., 0.026, 
  "people tested", 82.41, 1.28932753*^8, 66.444, 29.3, 6.857, 4.321, 
  17336.469, 2.5, 152.783, 13.06, 6.9, 21.4, 87.847, 1.38, 75.05}, 
 {"MEX", "North America", "Mexico", "2020-04-29", 16752., 1223., 1569., 135., 
  129.928, 9.486, 12.169, 1.047, 87898., 4645., 0.682, 0.036, 3507., 0.027, 
  "people tested", 82.41, 1.28932753*^8, 66.444, 29.3, 6.857, 4.321, 
  17336.469, 2.5, 152.783, 13.06, 6.9, 21.4, 87.847, 1.38, 75.05}, 
 {"MEX", "North America", "Mexico", "2020-04-30", 17799., 1047., 1732., 163., 
  138.049, 8.121, 13.433, 1.264, 92899., 5001., 0.721, 0.039, 3729., 0.029, 
  "people tested", 82.41, 1.28932753*^8, 66.444, 29.3, 6.857, 4.321, 
  17336.469, 2.5, 152.783, 13.06, 6.9, 21.4, 87.847, 1.38, 75.05}, 
 {"MEX", "North America", "Mexico", "2020-05-01", 19224., 1425., 1859., 127., 
  149.101, 11.052, 14.418, 0.985, 95920., 3021., 0.744, 0.023, 3606., 0.028, 
  "people tested", 82.41, 1.28932753*^8, 66.444, 29.3, 6.857, 4.321, 
  17336.469, 2.5, 152.783, 13.06, 6.9, 21.4, 87.847, 1.38, 75.05}, 
 {"MEX", "North America", "Mexico", "2020-05-02", 20739., 1515., 1972., 113., 
  160.851, 11.75, 15.295, 0.876, 98676., 2756., 0.765, 0.021, 3692., 0.029, 
  "people tested", 82.41, 1.28932753*^8, 66.444, 29.3, 6.857, 4.321, 
  17336.469, 2.5, 152.783, 13.06, 6.9, 21.4, 87.847, 1.38, 75.05}, 
 {"MEX", "North America", "Mexico", "2020-05-03", 22088., 1349., 2061., 89., 
  171.314, 10.463, 15.985, 0.69, 101381., 2705., 0.786, 0.021, 3809., 0.03, 
  "people tested", 82.41, 1.28932753*^8, 66.444, 29.3, 6.857, 4.321, 
  17336.469, 2.5, 152.783, 13.06, 6.9, 21.4, 87.847, 1.38, 75.05}, 
 {"MEX", "North America", "Mexico", "2020-05-04", 23471., 1383., 2154., 93., 
  182.041, 10.727, 16.706, 0.721, 107206., 5825., 0.831, 0.045, 4039., 0.031, 
  "people tested", 82.41, 1.28932753*^8, 66.444, 29.3, 6.857, 4.321, 
  17336.469, 2.5, 152.783, 13.06, 6.9, 21.4, 87.847, 1.38, 75.05}, 
 {"MEX", "North America", "Mexico", "2020-05-05", 24905., 1434., 2271., 117., 
  193.163, 11.122, 17.614, 0.907, 112126., 4920., 0.87, 0.038, 4125., 0.032, 
  "people tested", 82.41, 1.28932753*^8, 66.444, 29.3, 6.857, 4.321, 
  17336.469, 2.5, 152.783, 13.06, 6.9, 21.4, 87.847, 1.38, 75.05}, 
 {"MEX", "North America", "Mexico", "2020-05-06", 26025., 1120., 2507., 236., 
  201.849, 8.687, 19.444, 1.83, 117710., 5584., 0.913, 0.043, 4259., 0.033, 
  "people tested", 82.41, 1.28932753*^8, 66.444, 29.3, 6.857, 4.321, 
  17336.469, 2.5, 152.783, 13.06, 6.9, 21.4, 87.847, 1.38, 75.05}, 
 {"MEX", "North America", "Mexico", "2020-05-07", 27634., 1609., 2704., 197., 
  214.329, 12.479, 20.972, 1.528, 123384., 5674., 0.957, 0.044, 4355., 0.034, 
  "people tested", 82.41, 1.28932753*^8, 66.444, 29.3, 6.857, 4.321, 
  17336.469, 2.5, 152.783, 13.06, 6.9, 21.4, 87.847, 1.38, 75.05}, 
 {"MEX", "North America", "Mexico", "2020-05-08", 29616., 1982., 2961., 257., 
  229.701, 15.372, 22.965, 1.993, 129415., 6031., 1.004, 0.047, 4785., 0.037, 
  "people tested", 82.41, 1.28932753*^8, 66.444, 29.3, 6.857, 4.321, 
  17336.469, 2.5, 152.783, 13.06, 6.9, 21.4, 87.847, 1.38, 75.05}, 
 {"MEX", "North America", "Mexico", "2020-05-09", 31522., 1906., 3160., 199., 
  244.484, 14.783, 24.509, 1.543, 132795., 3380., 1.03, 0.026, 4874., 0.038, 
  "people tested", 82.41, 1.28932753*^8, 66.444, 29.3, 6.857, 4.321, 
  17336.469, 2.5, 152.783, 13.06, 6.9, 21.4, 87.847, 1.38, 75.05}, 
 {"MEX", "North America", "Mexico", "2020-05-10", 33460., 1938., 3353., 193., 
  259.515, 15.031, 26.006, 1.497, 135460., 2665., 1.051, 0.021, 4868., 0.038, 
  "people tested", 82.41, 1.28932753*^8, 66.444, 29.3, 6.857, 4.321, 
  17336.469, 2.5, 152.783, 13.06, 6.9, 21.4, 87.847, 1.38, 75.05}, 
 {"MEX", "North America", "Mexico", "2020-05-11", 35022., 1562., 3465., 112., 
  271.63, 12.115, 26.874, 0.869, 142154., 6694., 1.103, 0.052, 4993., 0.039, 
  "people tested", 82.41, 1.28932753*^8, 66.444, 29.3, 6.857, 4.321, 
  17336.469, 2.5, 152.783, 13.06, 6.9, 21.4, 87.847, 1.38, 75.05}, 
 {"MEX", "North America", "Mexico", "2020-05-12", 36327., 1305., 3573., 108., 
  281.752, 10.122, 27.712, 0.838, 148993., 6839., 1.156, 0.053, 5267., 0.041, 
  "people tested", 82.41, 1.28932753*^8, 66.444, 29.3, 6.857, 4.321, 
  17336.469, 2.5, 152.783, 13.06, 6.9, 21.4, 87.847, 1.38, 75.05}, 
 {"MEX", "North America", "Mexico", "2020-05-13", 38324., 1997., 3926., 353., 
  297.24, 15.489, 30.45, 2.738, 155800., 6807., 1.208, 0.053, 5441., 0.042, 
  "people tested", 82.41, 1.28932753*^8, 66.444, 29.3, 6.857, 4.321, 
  17336.469, 2.5, 152.783, 13.06, 6.9, 21.4, 87.847, 1.38, 75.05}, 
 {"MEX", "North America", "Mexico", "2020-05-14", 40186., 1862., 4220., 294., 
  311.682, 14.442, 32.73, 2.28, 162856., 7056., 1.263, 0.055, 5639., 0.044, 
  "people tested", 82.41, 1.28932753*^8, 66.444, 29.3, 6.857, 4.321, 
  17336.469, 2.5, 152.783, 13.06, 6.9, 21.4, 87.847, 1.38, 75.05}, 
 {"MEX", "North America", "Mexico", "2020-05-15", 42595., 2409., 4477., 257., 
  330.366, 18.684, 34.724, 1.993, 170427., 7571., 1.322, 0.059, 5859., 0.045, 
  "people tested", 82.41, 1.28932753*^8, 66.444, 29.3, 6.857, 4.321, 
  17336.469, 2.5, 152.783, 13.06, 6.9, 21.4, 87.847, 1.38, 75.05}, 
 {"MEX", "North America", "Mexico", "2020-05-16", 45032., 2437., 4767., 290., 
  349.267, 18.901, 36.973, 2.249, 174531., 4104., 1.354, 0.032, 5962., 0.046, 
  "people tested", 82.41, 1.28932753*^8, 66.444, 29.3, 6.857, 4.321, 
  17336.469, 2.5, 152.783, 13.06, 6.9, 21.4, 87.847, 1.38, 75.05}, 
 {"MEX", "North America", "Mexico", "2020-05-17", 47144., 2112., 5045., 278., 
  365.648, 16.381, 39.129, 2.156, 177320., 2789., 1.375, 0.022, 5980., 0.046, 
  "people tested", 82.41, 1.28932753*^8, 66.444, 29.3, 6.857, 4.321, 
  17336.469, 2.5, 152.783, 13.06, 6.9, 21.4, 87.847, 1.38, 75.05}, 
 {"MEX", "North America", "Mexico", "2020-05-18", 49219., 2075., 5177., 132., 
  381.742, 16.094, 40.153, 1.024, 185629., 8309., 1.44, 0.064, 6211., 0.048, 
  "people tested", 82.41, 1.28932753*^8, 66.444, 29.3, 6.857, 4.321, 
  17336.469, 2.5, 152.783, 13.06, 6.9, 21.4, 87.847, 1.38, 75.05}, 
 {"MEX", "North America", "Mexico", "2020-05-19", 51633., 2414., 5332., 155., 
  400.465, 18.723, 41.355, 1.202, 193091., 7462., 1.498, 0.058, 6300., 0.049, 
  "people tested", 82.41, 1.28932753*^8, 66.444, 29.3, 6.857, 4.321, 
  17336.469, 2.5, 152.783, 13.06, 6.9, 21.4, 87.847, 1.38, 75.05}, 
 {"MEX", "North America", "Mexico", "2020-05-20", 54346., 2713., 5666., 334., 
  421.507, 21.042, 43.945, 2.59, 201133., 8042., 1.56, 0.062, 6476., 0.05, 
  "people tested", 82.41, 1.28932753*^8, 66.444, 29.3, 6.857, 4.321, 
  17336.469, 2.5, 152.783, 13.06, 6.9, 21.4, 87.847, 1.38, 75.05}, 
 {"MEX", "North America", "Mexico", "2020-05-21", 56594., 2248., 6090., 424., 
  438.942, 17.435, 47.234, 3.289, 209108., 7975., 1.622, 0.062, 6607., 0.051, 
  "people tested", 82.41, 1.28932753*^8, 66.444, 29.3, 6.857, 4.321, 
  17336.469, 2.5, 152.783, 13.06, 6.9, 21.4, 87.847, 1.38, 75.05}, 
 {"MEX", "North America", "Mexico", "2020-05-22", 59567., 2973., 6510., 420., 
  462.001, 23.059, 50.491, 3.258, 217440., 8332., 1.686, 0.065, 6716., 0.052, 
  "people tested", 82.41, 1.28932753*^8, 66.444, 29.3, 6.857, 4.321, 
  17336.469, 2.5, 152.783, 13.06, 6.9, 21.4, 87.847, 1.38, 75.05}, 
 {"MEX", "North America", "Mexico", "2020-05-23", 62527., 2960., 6989., 479., 
  484.958, 22.958, 54.207, 3.715, 221661., 4221., 1.719, 0.033, 6733., 0.052, 
  "people tested", 82.41, 1.28932753*^8, 66.444, 29.3, 6.857, 4.321, 
  17336.469, 2.5, 152.783, 13.06, 6.9, 21.4, 87.847, 1.38, 75.05}, 
 {"MEX", "North America", "Mexico", "2020-05-24", 65856., 3329., 7179., 190., 
  510.778, 25.82, 55.68, 1.474, 225048., 3387., 1.745, 0.026, 6818., 0.053, 
  "people tested", 82.41, 1.28932753*^8, 66.444, 29.3, 6.857, 4.321, 
  17336.469, 2.5, 152.783, 13.06, 6.9, 21.4, 87.847, 1.38, 75.05}, 
 {"MEX", "North America", "Mexico", "2020-05-25", 68620., 2764., 7394., 215., 
  532.215, 21.438, 57.348, 1.668, 234210., 9162., 1.817, 0.071, 6940., 0.054, 
  "people tested", 82.41, 1.28932753*^8, 66.444, 29.3, 6.857, 4.321, 
  17336.469, 2.5, 152.783, 13.06, 6.9, 21.4, 87.847, 1.38, 75.05}, 
 {"MEX", "North America", "Mexico", "2020-05-26", 71105., 2485., 7633., 239., 
  551.489, 19.274, 59.201, 1.854, 243011., 8801., 1.885, 0.068, 7131., 0.055, 
  "people tested", 82.41, 1.28932753*^8, 66.444, 29.3, 6.857, 4.321, 
  17336.469, 2.5, 152.783, 13.06, 6.9, 21.4, 87.847, 1.38, 75.05}, 
 {"MEX", "North America", "Mexico", "2020-05-27", 74560., 3455., 8134., 501., 
  578.286, 26.797, 63.087, 3.886, 252124., 9113., 1.955, 0.071, 7284., 0.056, 
  "people tested", 82.41, 1.28932753*^8, 66.444, 29.3, 6.857, 4.321, 
  17336.469, 2.5, 152.783, 13.06, 6.9, 21.4, 87.847, 1.38, 75.05}, 
 {"MEX", "North America", "Mexico", "2020-05-28", 78023., 3463., 8597., 463., 
  605.145, 26.859, 66.678, 3.591, 260754., 8630., 2.022, 0.067, 7378., 0.057, 
  "people tested", 82.41, 1.28932753*^8, 66.444, 29.3, 6.857, 4.321, 
  17336.469, 2.5, 152.783, 13.06, 6.9, 21.4, 87.847, 1.38, 75.05}, 
 {"MEX", "North America", "Mexico", "2020-05-29", 81400., 3377., 9044., 447., 
  631.337, 26.192, 70.145, 3.467, 269712., 8958., 2.092, 0.069, 7467., 0.058, 
  "people tested", 82.41, 1.28932753*^8, 66.444, 29.3, 6.857, 4.321, 
  17336.469, 2.5, 152.783, 13.06, 6.9, 21.4, 87.847, 1.38, 75.05}, 
 {"MEX", "North America", "Mexico", "2020-05-30", 84627., 3227., 9415., 371., 
  656.365, 25.029, 73.023, 2.877, 274809., 5097., 2.131, 0.04, 7593., 0.059, 
  "people tested", 82.41, 1.28932753*^8, 66.444, 29.3, 6.857, 4.321, 
  17336.469, 2.5, 152.783, 13.06, 6.9, 21.4, 87.847, 1.38, 75.05}, 
 {"MEX", "North America", "Mexico", "2020-05-31", 87512., 2885., 9779., 364., 
  678.741, 22.376, 75.846, 2.823, 278513., 3704., 2.16, 0.029, 7638., 0.059, 
  "people tested", 82.41, 1.28932753*^8, 66.444, 29.3, 6.857, 4.321, 
  17336.469, 2.5, 152.783, 13.06, 6.9, 21.4, 87.847, 1.38, 75.05}, 
 {"MEX", "North America", "Mexico", "2020-06-01", 90664., 3152., 9930., 151., 
  703.188, 24.447, 77.017, 1.171, 288754., 10241., 2.24, 0.079, 7792., 0.06, 
  "people tested", 72.69, 1.28932753*^8, 66.444, 29.3, 6.857, 4.321, 
  17336.469, 2.5, 152.783, 13.06, 6.9, 21.4, 87.847, 1.38, 75.05}, 
 {"MEX", "North America", "Mexico", "2020-06-02", 93435., 2771., 10167., 
  237., 724.68, 21.492, 78.855, 1.838, 298347., 9593., 2.314, 0.074, 7905., 
  0.061, "people tested", 72.69, 1.28932753*^8, 66.444, 29.3, 6.857, 4.321, 
  17336.469, 2.5, 152.783, 13.06, 6.9, 21.4, 87.847, 1.38, 75.05}, 
 {"MEX", "North America", "Mexico", "2020-06-03", 97326., 3891., 10637., 
  470., 754.859, 30.179, 82.5, 3.645, 308390., 10043., 2.392, 0.078, 8038., 
  0.062, "people tested", 72.69, 1.28932753*^8, 66.444, 29.3, 6.857, 4.321, 
  17336.469, 2.5, 152.783, 13.06, 6.9, 21.4, 87.847, 1.38, 75.05}, 
 {"MEX", "North America", "Mexico", "2020-06-04", 101238., 3912., 11728., 
  1091., 785.2, 30.341, 90.962, 8.462, 318274., 9884., 2.469, 0.077, 8217., 
  0.064, "people tested", 72.69, 1.28932753*^8, 66.444, 29.3, 6.857, 4.321, 
  17336.469, 2.5, 152.783, 13.06, 6.9, 21.4, 87.847, 1.38, 75.05}, 
 {"MEX", "North America", "Mexico", "2020-06-05", 105680., 4442., 12545., 
  817., 819.652, 34.452, 97.299, 6.337, 328602., 10328., 2.549, 0.08, 8413., 
  0.065, "people tested", 72.69, 1.28932753*^8, 66.444, 29.3, 6.857, 4.321, 
  17336.469, 2.5, 152.783, 13.06, 6.9, 21.4, 87.847, 1.38, 75.05}, 
 {"MEX", "North America", "Mexico", "2020-06-06", 110026., 4346., 13170., 
  625., 853.36, 33.707, 102.146, 4.847, 333938., 5336., 2.59, 0.041, 8447., 
  0.066, "people tested", 72.69, 1.28932753*^8, 66.444, 29.3, 6.857, 4.321, 
  17336.469, 2.5, 152.783, 13.06, 6.9, 21.4, 87.847, 1.38, 75.05}, 
 {"MEX", "North America", "Mexico", "2020-06-07", 113619., 3593., 13511., 
  341., 881.227, 27.867, 104.791, 2.645, 337877., 3939., 2.621, 0.031, 8481., 
  0.066, "people tested", 72.69, 1.28932753*^8, 66.444, 29.3, 6.857, 4.321, 
  17336.469, 2.5, 152.783, 13.06, 6.9, 21.4, 87.847, 1.38, 75.05}, 
 {"MEX", "North America", "Mexico", "2020-06-08", 117103., 3484., 13699., 
  188., 908.249, 27.022, 106.249, 1.458, 349227., 11350., 2.709, 0.088, 
  8639., 0.067, "people tested", 72.69, 1.28932753*^8, 66.444, 29.3, 6.857, 
  4.321, 17336.469, 2.5, 152.783, 13.06, 6.9, 21.4, 87.847, 1.38, 75.05}, 
 {"MEX", "North America", "Mexico", "2020-06-09", 120102., 2999., 14053., 
  354., 931.509, 23.26, 108.995, 2.746, 360458., 11231., 2.796, 0.087, 8873., 
  0.069, "people tested", 72.69, 1.28932753*^8, 66.444, 29.3, 6.857, 4.321, 
  17336.469, 2.5, 152.783, 13.06, 6.9, 21.4, 87.847, 1.38, 75.05}, 
 {"MEX", "North America", "Mexico", "2020-06-10", 124301., 4199., 14649., 
  596., 964.076, 32.567, 113.617, 4.623, 371772., 11314., 2.883, 0.088, 
  9055., 0.07, "people tested", 72.69, 1.28932753*^8, 66.444, 29.3, 6.857, 
  4.321, 17336.469, 2.5, 152.783, 13.06, 6.9, 21.4, 87.847, 1.38, 75.05}, 
 {"MEX", "North America", "Mexico", "2020-06-11", 129184., 4883., 15357., 
  708., 1001.949, 37.872, 119.109, 5.491, 382752., 10980., 2.969, 0.085, 
  9211., 0.071, "people tested", 72.69, 1.28932753*^8, 66.444, 29.3, 6.857, 
  4.321, 17336.469, 2.5, 152.783, 13.06, 6.9, 21.4, 87.847, 1.38, 75.05}, 
 {"MEX", "North America", "Mexico", "2020-06-12", 133974., 4790., 15944., 
  587., 1039.1, 37.151, 123.661, 4.553, 394199., 11447., 3.057, 0.089, 9371., 
  0.073, "people tested", 70.83, 1.28932753*^8, 66.444, 29.3, 6.857, 4.321, 
  17336.469, 2.5, 152.783, 13.06, 6.9, 21.4, 87.847, 1.38, 75.05}, 
 {"MEX", "North America", "Mexico", "2020-06-13", 139196., 5222., 16448., 
  504., 1079.602, 40.502, 127.57, 3.909, 399489., 5290., 3.098, 0.041, 9364., 
  0.073, "people tested", 70.83, 1.28932753*^8, 66.444, 29.3, 6.857, 4.321, 
  17336.469, 2.5, 152.783, 13.06, 6.9, 21.4, 87.847, 1.38, 75.05}, 
 {"MEX", "North America", "Mexico", "2020-06-14", 142690., 3494., 16872., 
  424., 1106.701, 27.099, 130.859, 3.289, 403807., 4318., 3.132, 0.033, 
  9419., 0.073, "people tested", 70.83, 1.28932753*^8, 66.444, 29.3, 6.857, 
  4.321, 17336.469, 2.5, 152.783, 13.06, 6.9, 21.4, 87.847, 1.38, 75.05}, 
 {"MEX", "North America", "Mexico", "2020-06-15", 146837., 4147., 17141., 
  269., 1138.865, 32.164, 132.945, 2.086, 416201., 12394., 3.228, 0.096, 
  9568., 0.074, "people tested", 70.83, 1.28932753*^8, 66.444, 29.3, 6.857, 
  4.321, 17336.469, 2.5, 152.783, 13.06, 6.9, 21.4, 87.847, 1.38, 75.05}, 
 {"MEX", "North America", "Mexico", "2020-06-16", 150264., 3427., 17580., 
  439., 1165.445, 26.58, 136.35, 3.405, 428221., 12020., 3.321, 0.093, 9680., 
  0.075, "people tested", 70.83, 1.28932753*^8, 66.444, 29.3, 6.857, 4.321, 
  17336.469, 2.5, 152.783, 13.06, 6.9, 21.4, 87.847, 1.38, 75.05}, 
 {"MEX", "North America", "Mexico", "2020-06-17", 154863., 4599., 18310., 
  730., 1201.115, 35.67, 142.012, 5.662, 439741., 11520., 3.411, 0.089, 
  9710., 0.075, "people tested", 70.83, 1.28932753*^8, 66.444, 29.3, 6.857, 
  4.321, 17336.469, 2.5, 152.783, 13.06, 6.9, 21.4, 87.847, 1.38, 75.05}, 
 {"MEX", "North America", "Mexico", "2020-06-18", 159793., 4930., 19080., 
  770., 1239.351, 38.237, 147.984, 5.972, 450856., 11115., 3.497, 0.086, 
  9729., 0.075, "people tested", 70.83, 1.28932753*^8, 66.444, 29.3, 6.857, 
  4.321, 17336.469, 2.5, 152.783, 13.06, 6.9, 21.4, 87.847, 1.38, 75.05}, 
 {"MEX", "North America", "Mexico", "2020-06-19", 165455., 5662., 19747., 
  667., 1283.266, 43.914, 153.157, 5.173, 462049., 11193., 3.584, 0.087, 
  9693., 0.075, "people tested", 70.83, 1.28932753*^8, 66.444, 29.3, 6.857, 
  4.321, 17336.469, 2.5, 152.783, 13.06, 6.9, 21.4, 87.847, 1.38, 75.05}, 
 {"MEX", "North America", "Mexico", "2020-06-20", 170485., 5030., 20394., 
  647., 1322.278, 39.013, 158.175, 5.018, 467715., 5666., 3.628, 0.044, 
  9747., 0.076, "people tested", 70.83, 1.28932753*^8, 66.444, 29.3, 6.857, 
  4.321, 17336.469, 2.5, 152.783, 13.06, 6.9, 21.4, 87.847, 1.38, 75.05}, 
 {"MEX", "North America", "Mexico", "2020-06-21", 175202., 4717., 20781., 
  387., 1358.863, 36.585, 161.177, 3.002, 471372., 3657., 3.656, 0.028, 
  9652., 0.075, "people tested", 70.83, 1.28932753*^8, 66.444, 29.3, 6.857, 
  4.321, 17336.469, 2.5, 152.783, 13.06, 6.9, 21.4, 87.847, 1.38, 75.05}, 
 {"MEX", "North America", "Mexico", "2020-06-22", 180545., 5343., 21825., 
  1044., 1400.304, 41.44, 169.274, 8.097, 482885., 11513., 3.745, 0.089, 
  9526., 0.074, "people tested", 70.83, 1.28932753*^8, 66.444, 29.3, 6.857, 
  4.321, 17336.469, 2.5, 152.783, 13.06, 6.9, 21.4, 87.847, 1.38, 75.05}, 
 {"MEX", "North America", "Mexico", "2020-06-23", 185122., 4577., 22584., 
  759., 1435.803, 35.499, 175.161, 5.887, 494695., 11810., 3.837, 0.092, 
  9496., 0.074, "people tested", 70.83, 1.28932753*^8, 66.444, 29.3, 6.857, 
  4.321, 17336.469, 2.5, 152.783, 13.06, 6.9, 21.4, 87.847, 1.38, 75.05}, 
 {"MEX", "North America", "Mexico", "2020-06-24", 191410., 6288., 23377., 
  793., 1484.572, 48.77, 181.312, 6.15, 505808., 11113., 3.923, 0.086, 9438., 
  0.073, "people tested", 70.83, 1.28932753*^8, 66.444, 29.3, 6.857, 4.321, 
  17336.469, 2.5, 152.783, 13.06, 6.9, 21.4, 87.847, 1.38, 75.05}, 
 {"MEX", "North America", "Mexico", "2020-06-25", 196847., 5437., 24342., 
  965., 1526.742, 42.169, 188.796, 7.485, 517185., 11377., 4.011, 0.088, 
  9476., 0.073, "people tested", 70.83, 1.28932753*^8, 66.444, 29.3, 6.857, 
  4.321, 17336.469, 2.5, 152.783, 13.06, 6.9, 21.4, 87.847, 1.38, 75.05}, 
 {"MEX", "North America", "Mexico", "2020-06-26", 202951., 6104., 25060., 
  718., 1574.084, 47.343, 194.365, 5.569, 528766., 11581., 4.101, 0.09, 
  9531., 0.074, "people tested", 70.83, 1.28932753*^8, 66.444, 29.3, 6.857, 
  4.321, 17336.469, 2.5, 152.783, 13.06, 6.9, 21.4, 87.847, 1.38, 75.05}, 
 {"MEX", "North America", "Mexico", "2020-06-27", 208392., 5441., 25779., 
  719., 1616.284, 42.2, 199.941, 5.577, 534261., 5495., 4.144, 0.043, 9507., 
  0.074, "people tested", 70.83, 1.28932753*^8, 66.444, 29.3, 6.857, 4.321, 
  17336.469, 2.5, 152.783, 13.06, 6.9, 21.4, 87.847, 1.38, 75.05}, 
 {"MEX", "North America", "Mexico", "2020-06-28", 212802., 4410., 26381., 
  602., 1650.488, 34.204, 204.611, 4.669, 538147., 3886., 4.174, 0.03, 9539., 
  0.074, "people tested", 70.83, 1.28932753*^8, 66.444, 29.3, 6.857, 4.321, 
  17336.469, 2.5, 152.783, 13.06, 6.9, 21.4, 87.847, 1.38, 75.05}, 
 {"MEX", "North America", "Mexico", "2020-06-29", 216852., 4050., 26648., 
  267., 1681.9, 31.412, 206.681, 2.071, 549756., 11609., 4.264, 0.09, 9553., 
  0.074, "people tested", 70.83, 1.28932753*^8, 66.444, 29.3, 6.857, 4.321, 
  17336.469, 2.5, 152.783, 13.06, 6.9, 21.4, 87.847, 1.38, 75.05}, 
 {"MEX", "North America", "Mexico", "2020-06-30", 220657., 3805., 27121., 
  473., 1711.412, 29.512, 210.35, 3.669, 559732., 9976., 4.341, 0.077, 9291., 
  0.072, "people tested", "", 1.28932753*^8, 66.444, 29.3, 6.857, 4.321, 
  17336.469, 2.5, 152.783, 13.06, 6.9, 21.4, 87.847, 1.38, 75.05}, 
 {"MEX", "North America", "Mexico", "2020-07-01", 226089., 5432., 27769., 
  648., 1753.542, 42.13, 215.376, 5.026, 567947., 8215., 4.405, 0.064, 8877., 
  0.069, "people tested", "", 1.28932753*^8, 66.444, 29.3, 6.857, 4.321, 
  17336.469, 2.5, 152.783, 13.06, 6.9, 21.4, 87.847, 1.38, 75.05}, 
 {"MEX", "North America", "Mexico", "2020-07-02", 231770., 5681., 28510., 
  741., 1797.604, 44.062, 221.123, 5.747, "", "", "", "", "", "", "", "", 
  1.28932753*^8, 66.444, 29.3, 6.857, 4.321, 17336.469, 2.5, 152.783, 13.06, 
  6.9, 21.4, 87.847, 1.38, 75.05}, {"MEX", "North America", "Mexico", 
  "2020-07-03", 238511., 6741., 29189., 679., 1849.887, 52.283, 226.389, 
  5.266, "", "", "", "", "", "", "", "", 1.28932753*^8, 66.444, 29.3, 6.857, 
  4.321, 17336.469, 2.5, 152.783, 13.06, 6.9, 21.4, 87.847, 1.38, 75.05}, 
 {"MEX", "North America", "Mexico", "2020-07-04", 245251., 6740., 29843., 
  654., 1902.162, 52.275, 231.462, 5.072, "", "", "", "", "", "", "", "", 
  1.28932753*^8, 66.444, 29.3, 6.857, 4.321, 17336.469, 2.5, 152.783, 13.06, 
  6.9, 21.4, 87.847, 1.38, 75.05}, {"MEX", "North America", "Mexico", 
  "2020-07-05", 252165., 6914., 30366., 523., 1955.787, 53.625, 235.518, 
  4.056, "", "", "", "", "", "", "", "", 1.28932753*^8, 66.444, 29.3, 6.857, 
  4.321, 17336.469, 2.5, 152.783, 13.06, 6.9, 21.4, 87.847, 1.38, 75.05}, 
 {"MEX", "North America", "Mexico", "2020-07-06", 256848., 4683., 30639., 
  273., 1992.108, 36.321, 237.636, 2.117, "", "", "", "", "", "", "", "", 
  1.28932753*^8, 66.444, 29.3, 6.857, 4.321, 17336.469, 2.5, 152.783, 13.06, 
  6.9, 21.4, 87.847, 1.38, 75.05}, {"MEX", "North America", "Mexico", 
  "2020-07-07", 261750., 4902., 31119., 480., 2030.128, 38.02, 241.358, 
  3.723, "", "", "", "", "", "", "", "", 1.28932753*^8, 66.444, 29.3, 6.857, 
  4.321, 17336.469, 2.5, 152.783, 13.06, 6.9, 21.4, 87.847, 1.38, 75.05}, 
 {"MEX", "North America", "Mexico", "2020-07-08", 268008., 6258., 32014., 
  895., 2078.665, 48.537, 248.3, 6.942, "", "", "", "", "", "", "", "", 
  1.28932753*^8, 66.444, 29.3, 6.857, 4.321, 17336.469, 2.5, 152.783, 13.06, 
  6.9, 21.4, 87.847, 1.38, 75.05}, {"MDA", "Europe", "Moldova", "2020-03-08", 
  1., 1., 0., 0., 0.248, 0.248, 0., 0., "", "", "", "", "", "", "", 11.11, 
  4.033963*^6, 123.655, 37.6, 10.864, 6.955, 5189.972, 0.2, 408.502, 5.72, 
  5.9, 44.6, 86.979, 5.8, 71.9}, {"MDA", "Europe", "Moldova", "2020-03-11", 
  3., 2., 0., 0., 0.744, 0.496, 0., 0., "", "", "", "", "", "", "", 51.85, 
  4.033963*^6, 123.655, 37.6, 10.864, 6.955, 5189.972, 0.2, 408.502, 5.72, 
  5.9, 44.6, 86.979, 5.8, 71.9}, {"MDA", "Europe", "Moldova", "2020-03-12", 
  4., 1., 0., 0., 0.992, 0.248, 0., 0., "", "", "", "", "", "", "", 51.85, 
  4.033963*^6, 123.655, 37.6, 10.864, 6.955, 5189.972, 0.2, 408.502, 5.72, 
  5.9, 44.6, 86.979, 5.8, 71.9}, {"MDA", "Europe", "Moldova", "2020-03-13", 
  6., 2., 0., 0., 1.487, 0.496, 0., 0., "", "", "", "", "", "", "", 51.85, 
  4.033963*^6, 123.655, 37.6, 10.864, 6.955, 5189.972, 0.2, 408.502, 5.72, 
  5.9, 44.6, 86.979, 5.8, 71.9}, {"MDA", "Europe", "Moldova", "2020-03-14", 
  8., 2., 0., 0., 1.983, 0.496, 0., 0., "", "", "", "", "", "", "", 51.85, 
  4.033963*^6, 123.655, 37.6, 10.864, 6.955, 5189.972, 0.2, 408.502, 5.72, 
  5.9, 44.6, 86.979, 5.8, 71.9}, {"MDA", "Europe", "Moldova", "2020-03-15", 
  20., 12., 0., 0., 4.958, 2.975, 0., 0., "", "", "", "", "", "", "", 51.85, 
  4.033963*^6, 123.655, 37.6, 10.864, 6.955, 5189.972, 0.2, 408.502, 5.72, 
  5.9, 44.6, 86.979, 5.8, 71.9}, {"MDA", "Europe", "Moldova", "2020-03-16", 
  23., 3., 0., 0., 5.702, 0.744, 0., 0., "", "", "", "", "", "", "", 51.85, 
  4.033963*^6, 123.655, 37.6, 10.864, 6.955, 5189.972, 0.2, 408.502, 5.72, 
  5.9, 44.6, 86.979, 5.8, 71.9}, {"MDA", "Europe", "Moldova", "2020-03-17", 
  29., 6., 0., 0., 7.189, 1.487, 0., 0., "", "", "", "", "", "", "", 54.63, 
  4.033963*^6, 123.655, 37.6, 10.864, 6.955, 5189.972, 0.2, 408.502, 5.72, 
  5.9, 44.6, 86.979, 5.8, 71.9}, {"MDA", "Europe", "Moldova", "2020-03-18", 
  30., 1., 0., 0., 7.437, 0.248, 0., 0., "", "", "", "", "", "", "", 54.63, 
  4.033963*^6, 123.655, 37.6, 10.864, 6.955, 5189.972, 0.2, 408.502, 5.72, 
  5.9, 44.6, 86.979, 5.8, 71.9}, {"MDA", "Europe", "Moldova", "2020-03-19", 
  36., 6., 1., 1., 8.924, 1.487, 0.248, 0.248, "", "", "", "", "", "", "", 
  54.63, 4.033963*^6, 123.655, 37.6, 10.864, 6.955, 5189.972, 0.2, 408.502, 
  5.72, 5.9, 44.6, 86.979, 5.8, 71.9}, {"MDA", "Europe", "Moldova", 
  "2020-03-20", 49., 13., 1., 0., 12.147, 3.223, 0.248, 0., "", "", "", "", 
  "", "", "", 54.63, 4.033963*^6, 123.655, 37.6, 10.864, 6.955, 5189.972, 
  0.2, 408.502, 5.72, 5.9, 44.6, 86.979, 5.8, 71.9}, 
 {"MDA", "Europe", "Moldova", "2020-03-21", 66., 17., 1., 0., 16.361, 4.214, 
  0.248, 0., "", "", "", "", "", "", "", 57.41, 4.033963*^6, 123.655, 37.6, 
  10.864, 6.955, 5189.972, 0.2, 408.502, 5.72, 5.9, 44.6, 86.979, 5.8, 71.9}, 
 {"MDA", "Europe", "Moldova", "2020-03-22", 80., 14., 1., 0., 19.832, 3.471, 
  0.248, 0., "", "", "", "", "", "", "", 57.41, 4.033963*^6, 123.655, 37.6, 
  10.864, 6.955, 5189.972, 0.2, 408.502, 5.72, 5.9, 44.6, 86.979, 5.8, 71.9}, 
 {"MDA", "Europe", "Moldova", "2020-03-23", 94., 14., 1., 0., 23.302, 3.471, 
  0.248, 0., "", "", "", "", "", "", "", 65.74, 4.033963*^6, 123.655, 37.6, 
  10.864, 6.955, 5189.972, 0.2, 408.502, 5.72, 5.9, 44.6, 86.979, 5.8, 71.9}, 
 {"MDA", "Europe", "Moldova", "2020-03-24", 109., 15., 1., 0., 27.021, 3.718, 
  0.248, 0., "", "", "", "", "", "", "", 87.04, 4.033963*^6, 123.655, 37.6, 
  10.864, 6.955, 5189.972, 0.2, 408.502, 5.72, 5.9, 44.6, 86.979, 5.8, 71.9}, 
 {"MDA", "Europe", "Moldova", "2020-03-25", 125., 16., 1., 0., 30.987, 3.966, 
  0.248, 0., "", "", "", "", "", "", "", 87.04, 4.033963*^6, 123.655, 37.6, 
  10.864, 6.955, 5189.972, 0.2, 408.502, 5.72, 5.9, 44.6, 86.979, 5.8, 71.9}, 
 {"MDA", "Europe", "Moldova", "2020-03-26", 149., 24., 1., 0., 36.936, 5.949, 
  0.248, 0., "", "", "", "", "", "", "", 87.04, 4.033963*^6, 123.655, 37.6, 
  10.864, 6.955, 5189.972, 0.2, 408.502, 5.72, 5.9, 44.6, 86.979, 5.8, 71.9}, 
 {"MDA", "Europe", "Moldova", "2020-03-27", 177., 28., 1., 0., 43.877, 6.941, 
  0.248, 0., "", "", "", "", "", "", "", 87.04, 4.033963*^6, 123.655, 37.6, 
  10.864, 6.955, 5189.972, 0.2, 408.502, 5.72, 5.9, 44.6, 86.979, 5.8, 71.9}, 
 {"MDA", "Europe", "Moldova", "2020-03-28", 199., 22., 2., 1., 49.331, 5.454, 
  0.496, 0.248, "", "", "", "", "", "", "", 87.04, 4.033963*^6, 123.655, 
  37.6, 10.864, 6.955, 5189.972, 0.2, 408.502, 5.72, 5.9, 44.6, 86.979, 5.8, 
  71.9}, {"MDA", "Europe", "Moldova", "2020-03-29", 231., 32., 2., 0., 
  57.264, 7.933, 0.496, 0., "", "", "", "", "", "", "", 87.04, 4.033963*^6, 
  123.655, 37.6, 10.864, 6.955, 5189.972, 0.2, 408.502, 5.72, 5.9, 44.6, 
  86.979, 5.8, 71.9}, {"MDA", "Europe", "Moldova", "2020-03-30", 263., 32., 
  2., 0., 65.196, 7.933, 0.496, 0., "", "", "", "", "", "", "", 87.04, 
  4.033963*^6, 123.655, 37.6, 10.864, 6.955, 5189.972, 0.2, 408.502, 5.72, 
  5.9, 44.6, 86.979, 5.8, 71.9}, {"MDA", "Europe", "Moldova", "2020-03-31", 
  298., 35., 2., 0., 73.873, 8.676, 0.496, 0., "", "", "", "", "", "", "", 
  87.04, 4.033963*^6, 123.655, 37.6, 10.864, 6.955, 5189.972, 0.2, 408.502, 
  5.72, 5.9, 44.6, 86.979, 5.8, 71.9}, {"MDA", "Europe", "Moldova", 
  "2020-04-01", 353., 55., 4., 2., 87.507, 13.634, 0.992, 0.496, "", "", "", 
  "", "", "", "", 87.04, 4.033963*^6, 123.655, 37.6, 10.864, 6.955, 5189.972, 
  0.2, 408.502, 5.72, 5.9, 44.6, 86.979, 5.8, 71.9}, 
 {"MDA", "Europe", "Moldova", "2020-04-02", 423., 70., 5., 1., 104.86, 
  17.353, 1.239, 0.248, "", "", "", "", "", "", "", 87.04, 4.033963*^6, 
  123.655, 37.6, 10.864, 6.955, 5189.972, 0.2, 408.502, 5.72, 5.9, 44.6, 
  86.979, 5.8, 71.9}, {"MDA", "Europe", "Moldova", "2020-04-03", 505., 82., 
  6., 1., 125.187, 20.327, 1.487, 0.248, "", "", "", "", "", "", "", 87.04, 
  4.033963*^6, 123.655, 37.6, 10.864, 6.955, 5189.972, 0.2, 408.502, 5.72, 
  5.9, 44.6, 86.979, 5.8, 71.9}, {"MDA", "Europe", "Moldova", "2020-04-04", 
  591., 86., 8., 2., 146.506, 21.319, 1.983, 0.496, "", "", "", "", "", "", 
  "", 87.04, 4.033963*^6, 123.655, 37.6, 10.864, 6.955, 5189.972, 0.2, 
  408.502, 5.72, 5.9, 44.6, 86.979, 5.8, 71.9}, 
 {"MDA", "Europe", "Moldova", "2020-04-05", 752., 161., 12., 4., 186.417, 
  39.911, 2.975, 0.992, "", "", "", "", "", "", "", 87.04, 4.033963*^6, 
  123.655, 37.6, 10.864, 6.955, 5189.972, 0.2, 408.502, 5.72, 5.9, 44.6, 
  86.979, 5.8, 71.9}, {"MDA", "Europe", "Moldova", "2020-04-06", 864., 112., 
  15., 3., 214.181, 27.764, 3.718, 0.744, "", "", "", "", "", "", "", 87.04, 
  4.033963*^6, 123.655, 37.6, 10.864, 6.955, 5189.972, 0.2, 408.502, 5.72, 
  5.9, 44.6, 86.979, 5.8, 71.9}, {"MDA", "Europe", "Moldova", "2020-04-07", 
  965., 101., 19., 4., 239.219, 25.037, 4.71, 0.992, "", "", "", "", "", "", 
  "", 87.04, 4.033963*^6, 123.655, 37.6, 10.864, 6.955, 5189.972, 0.2, 
  408.502, 5.72, 5.9, 44.6, 86.979, 5.8, 71.9}, 
 {"MDA", "Europe", "Moldova", "2020-04-08", 1056., 91., 22., 3., 261.777, 
  22.558, 5.454, 0.744, "", "", "", "", "", "", "", 87.04, 4.033963*^6, 
  123.655, 37.6, 10.864, 6.955, 5189.972, 0.2, 408.502, 5.72, 5.9, 44.6, 
  86.979, 5.8, 71.9}, {"MDA", "Europe", "Moldova", "2020-04-09", 1174., 118., 
  27., 5., 291.029, 29.252, 6.693, 1.239, "", "", "", "", "", "", "", 87.04, 
  4.033963*^6, 123.655, 37.6, 10.864, 6.955, 5189.972, 0.2, 408.502, 5.72, 
  5.9, 44.6, 86.979, 5.8, 71.9}, {"MDA", "Europe", "Moldova", "2020-04-10", 
  1289., 115., 29., 2., 319.537, 28.508, 7.189, 0.496, "", "", "", "", "", 
  "", "", 87.04, 4.033963*^6, 123.655, 37.6, 10.864, 6.955, 5189.972, 0.2, 
  408.502, 5.72, 5.9, 44.6, 86.979, 5.8, 71.9}, 
 {"MDA", "Europe", "Moldova", "2020-04-11", 1438., 149., 29., 0., 356.473, 
  36.936, 7.189, 0., "", "", "", "", "", "", "", 87.04, 4.033963*^6, 123.655, 
  37.6, 10.864, 6.955, 5189.972, 0.2, 408.502, 5.72, 5.9, 44.6, 86.979, 5.8, 
  71.9}, {"MDA", "Europe", "Moldova", "2020-04-12", 1560., 122., 30., 1., 
  386.716, 30.243, 7.437, 0.248, "", "", "", "", "", "", "", 87.04, 
  4.033963*^6, 123.655, 37.6, 10.864, 6.955, 5189.972, 0.2, 408.502, 5.72, 
  5.9, 44.6, 86.979, 5.8, 71.9}, {"MDA", "Europe", "Moldova", "2020-04-13", 
  1662., 102., 32., 2., 412.002, 25.285, 7.933, 0.496, "", "", "", "", "", 
  "", "", 87.04, 4.033963*^6, 123.655, 37.6, 10.864, 6.955, 5189.972, 0.2, 
  408.502, 5.72, 5.9, 44.6, 86.979, 5.8, 71.9}, 
 {"MDA", "Europe", "Moldova", "2020-04-14", 1712., 50., 36., 4., 424.397, 
  12.395, 8.924, 0.992, "", "", "", "", "", "", "", 87.04, 4.033963*^6, 
  123.655, 37.6, 10.864, 6.955, 5189.972, 0.2, 408.502, 5.72, 5.9, 44.6, 
  86.979, 5.8, 71.9}, {"MDA", "Europe", "Moldova", "2020-04-15", 1934., 222., 
  40., 4., 479.429, 55.033, 9.916, 0.992, "", "", "", "", "", "", "", 87.04, 
  4.033963*^6, 123.655, 37.6, 10.864, 6.955, 5189.972, 0.2, 408.502, 5.72, 
  5.9, 44.6, 86.979, 5.8, 71.9}, {"MDA", "Europe", "Moldova", "2020-04-16", 
  2049., 115., 46., 6., 507.937, 28.508, 11.403, 1.487, "", "", "", "", "", 
  "", "", 87.04, 4.033963*^6, 123.655, 37.6, 10.864, 6.955, 5189.972, 0.2, 
  408.502, 5.72, 5.9, 44.6, 86.979, 5.8, 71.9}, 
 {"MDA", "Europe", "Moldova", "2020-04-17", 2154., 105., 54., 8., 533.966, 
  26.029, 13.386, 1.983, "", "", "", "", "", "", "", 87.04, 4.033963*^6, 
  123.655, 37.6, 10.864, 6.955, 5189.972, 0.2, 408.502, 5.72, 5.9, 44.6, 
  86.979, 5.8, 71.9}, {"MDA", "Europe", "Moldova", "2020-04-18", 2264., 110., 
  56., 2., 561.235, 27.268, 13.882, 0.496, "", "", "", "", "", "", "", 84.26, 
  4.033963*^6, 123.655, 37.6, 10.864, 6.955, 5189.972, 0.2, 408.502, 5.72, 
  5.9, 44.6, 86.979, 5.8, 71.9}, {"MDA", "Europe", "Moldova", "2020-04-19", 
  2351., 87., 60., 4., 582.802, 21.567, 14.874, 0.992, "", "", "", "", "", 
  "", "", 84.26, 4.033963*^6, 123.655, 37.6, 10.864, 6.955, 5189.972, 0.2, 
  408.502, 5.72, 5.9, 44.6, 86.979, 5.8, 71.9}, 
 {"MDA", "Europe", "Moldova", "2020-04-20", 2472., 121., 67., 7., 612.797, 
  29.995, 16.609, 1.735, "", "", "", "", "", "", "", 84.26, 4.033963*^6, 
  123.655, 37.6, 10.864, 6.955, 5189.972, 0.2, 408.502, 5.72, 5.9, 44.6, 
  86.979, 5.8, 71.9}, {"MDA", "Europe", "Moldova", "2020-04-21", 2548., 76., 
  70., 3., 631.637, 18.84, 17.353, 0.744, "", "", "", "", "", "", "", 84.26, 
  4.033963*^6, 123.655, 37.6, 10.864, 6.955, 5189.972, 0.2, 408.502, 5.72, 
  5.9, 44.6, 86.979, 5.8, 71.9}, {"MDA", "Europe", "Moldova", "2020-04-22", 
  2614., 66., 73., 3., 647.998, 16.361, 18.096, 0.744, "", "", "", "", "", 
  "", "", 84.26, 4.033963*^6, 123.655, 37.6, 10.864, 6.955, 5189.972, 0.2, 
  408.502, 5.72, 5.9, 44.6, 86.979, 5.8, 71.9}, 
 {"MDA", "Europe", "Moldova", "2020-04-23", 2778., 164., 76., 3., 688.653, 
  40.655, 18.84, 0.744, "", "", "", "", "", "", "", 84.26, 4.033963*^6, 
  123.655, 37.6, 10.864, 6.955, 5189.972, 0.2, 408.502, 5.72, 5.9, 44.6, 
  86.979, 5.8, 71.9}, {"MDA", "Europe", "Moldova", "2020-04-24", 2926., 148., 
  80., 4., 725.341, 36.688, 19.832, 0.992, "", "", "", "", "", "", "", 84.26, 
  4.033963*^6, 123.655, 37.6, 10.864, 6.955, 5189.972, 0.2, 408.502, 5.72, 
  5.9, 44.6, 86.979, 5.8, 71.9}, {"MDA", "Europe", "Moldova", "2020-04-25", 
  3110., 184., 87., 7., 770.954, 45.613, 21.567, 1.735, "", "", "", "", "", 
  "", "", 84.26, 4.033963*^6, 123.655, 37.6, 10.864, 6.955, 5189.972, 0.2, 
  408.502, 5.72, 5.9, 44.6, 86.979, 5.8, 71.9}, 
 {"MDA", "Europe", "Moldova", "2020-04-26", 3304., 194., 94., 7., 819.046, 
  48.092, 23.302, 1.735, "", "", "", "", "", "", "", 84.26, 4.033963*^6, 
  123.655, 37.6, 10.864, 6.955, 5189.972, 0.2, 408.502, 5.72, 5.9, 44.6, 
  86.979, 5.8, 71.9}, {"MDA", "Europe", "Moldova", "2020-04-27", 3408., 104., 
  96., 2., 844.827, 25.781, 23.798, 0.496, "", "", "", "", "", "", "", 84.26, 
  4.033963*^6, 123.655, 37.6, 10.864, 6.955, 5189.972, 0.2, 408.502, 5.72, 
  5.9, 44.6, 86.979, 5.8, 71.9}, {"MDA", "Europe", "Moldova", "2020-04-28", 
  3481., 73., 102., 6., 862.923, 18.096, 25.285, 1.487, "", "", "", "", "", 
  "", "", 84.26, 4.033963*^6, 123.655, 37.6, 10.864, 6.955, 5189.972, 0.2, 
  408.502, 5.72, 5.9, 44.6, 86.979, 5.8, 71.9}, 
 {"MDA", "Europe", "Moldova", "2020-04-29", 3638., 157., 107., 5., 901.843, 
  38.92, 26.525, 1.239, "", "", "", "", "", "", "", 84.26, 4.033963*^6, 
  123.655, 37.6, 10.864, 6.955, 5189.972, 0.2, 408.502, 5.72, 5.9, 44.6, 
  86.979, 5.8, 71.9}, {"MDA", "Europe", "Moldova", "2020-04-30", 3771., 133., 
  111., 4., 934.813, 32.97, 27.516, 0.992, "", "", "", "", "", "", "", 84.26, 
  4.033963*^6, 123.655, 37.6, 10.864, 6.955, 5189.972, 0.2, 408.502, 5.72, 
  5.9, 44.6, 86.979, 5.8, 71.9}, {"MDA", "Europe", "Moldova", "2020-05-01", 
  3897., 126., 119., 8., 966.048, 31.235, 29.5, 1.983, "", "", "", "", "", 
  "", "", 84.26, 4.033963*^6, 123.655, 37.6, 10.864, 6.955, 5189.972, 0.2, 
  408.502, 5.72, 5.9, 44.6, 86.979, 5.8, 71.9}, 
 {"MDA", "Europe", "Moldova", "2020-05-02", 3980., 83., 122., 3., 986.623, 
  20.575, 30.243, 0.744, "", "", "", "", "", "", "", 84.26, 4.033963*^6, 
  123.655, 37.6, 10.864, 6.955, 5189.972, 0.2, 408.502, 5.72, 5.9, 44.6, 
  86.979, 5.8, 71.9}, {"MDA", "Europe", "Moldova", "2020-05-03", 4052., 72., 
  124., 2., 1004.471, 17.848, 30.739, 0.496, "", "", "", "", "", "", "", 
  84.26, 4.033963*^6, 123.655, 37.6, 10.864, 6.955, 5189.972, 0.2, 408.502, 
  5.72, 5.9, 44.6, 86.979, 5.8, 71.9}, {"MDA", "Europe", "Moldova", 
  "2020-05-04", 4121., 69., 125., 1., 1021.576, 17.105, 30.987, 0.248, "", 
  "", "", "", "", "", "", 84.26, 4.033963*^6, 123.655, 37.6, 10.864, 6.955, 
  5189.972, 0.2, 408.502, 5.72, 5.9, 44.6, 86.979, 5.8, 71.9}, 
 {"MDA", "Europe", "Moldova", "2020-05-05", 4248., 127., 132., 7., 1053.059, 
  31.483, 32.722, 1.735, "", "", "", "", "", "", "", 84.26, 4.033963*^6, 
  123.655, 37.6, 10.864, 6.955, 5189.972, 0.2, 408.502, 5.72, 5.9, 44.6, 
  86.979, 5.8, 71.9}, {"MDA", "Europe", "Moldova", "2020-05-06", 4363., 115., 
  136., 4., 1081.567, 28.508, 33.714, 0.992, "", "", "", "", "", "", "", 
  84.26, 4.033963*^6, 123.655, 37.6, 10.864, 6.955, 5189.972, 0.2, 408.502, 
  5.72, 5.9, 44.6, 86.979, 5.8, 71.9}, {"MDA", "Europe", "Moldova", 
  "2020-05-07", 4476., 113., 143., 7., 1109.579, 28.012, 35.449, 1.735, "", 
  "", "", "", "", "", "", 84.26, 4.033963*^6, 123.655, 37.6, 10.864, 6.955, 
  5189.972, 0.2, 408.502, 5.72, 5.9, 44.6, 86.979, 5.8, 71.9}, 
 {"MDA", "Europe", "Moldova", "2020-05-08", 4605., 129., 145., 2., 1141.557, 
  31.978, 35.945, 0.496, "", "", "", "", "", "", "", 84.26, 4.033963*^6, 
  123.655, 37.6, 10.864, 6.955, 5189.972, 0.2, 408.502, 5.72, 5.9, 44.6, 
  86.979, 5.8, 71.9}, {"MDA", "Europe", "Moldova", "2020-05-09", 4728., 123., 
  152., 7., 1172.048, 30.491, 37.68, 1.735, "", "", "", "", "", "", "", 
  84.26, 4.033963*^6, 123.655, 37.6, 10.864, 6.955, 5189.972, 0.2, 408.502, 
  5.72, 5.9, 44.6, 86.979, 5.8, 71.9}, {"MDA", "Europe", "Moldova", 
  "2020-05-10", 4867., 139., 161., 9., 1206.506, 34.457, 39.911, 2.231, "", 
  "", "", "", "", "", "", 84.26, 4.033963*^6, 123.655, 37.6, 10.864, 6.955, 
  5189.972, 0.2, 408.502, 5.72, 5.9, 44.6, 86.979, 5.8, 71.9}, 
 {"MDA", "Europe", "Moldova", "2020-05-11", 4927., 60., 169., 8., 1221.38, 
  14.874, 41.894, 1.983, "", "", "", "", "", "", "", 84.26, 4.033963*^6, 
  123.655, 37.6, 10.864, 6.955, 5189.972, 0.2, 408.502, 5.72, 5.9, 44.6, 
  86.979, 5.8, 71.9}, {"MDA", "Europe", "Moldova", "2020-05-12", 4995., 68., 
  175., 6., 1238.236, 16.857, 43.382, 1.487, "", "", "", "", "", "", "", 
  84.26, 4.033963*^6, 123.655, 37.6, 10.864, 6.955, 5189.972, 0.2, 408.502, 
  5.72, 5.9, 44.6, 86.979, 5.8, 71.9}, {"MDA", "Europe", "Moldova", 
  "2020-05-13", 5154., 159., 182., 7., 1277.652, 39.415, 45.117, 1.735, "", 
  "", "", "", "", "", "", 84.26, 4.033963*^6, 123.655, 37.6, 10.864, 6.955, 
  5189.972, 0.2, 408.502, 5.72, 5.9, 44.6, 86.979, 5.8, 71.9}, 
 {"MDA", "Europe", "Moldova", "2020-05-14", 5406., 252., 185., 3., 1340.121, 
  62.47, 45.861, 0.744, "", "", "", "", "", "", "", 84.26, 4.033963*^6, 
  123.655, 37.6, 10.864, 6.955, 5189.972, 0.2, 408.502, 5.72, 5.9, 44.6, 
  86.979, 5.8, 71.9}, {"MDA", "Europe", "Moldova", "2020-05-15", 5553., 147., 
  194., 9., 1376.562, 36.441, 48.092, 2.231, "", "", "", "", "", "", "", 
  84.26, 4.033963*^6, 123.655, 37.6, 10.864, 6.955, 5189.972, 0.2, 408.502, 
  5.72, 5.9, 44.6, 86.979, 5.8, 71.9}, {"MDA", "Europe", "Moldova", 
  "2020-05-16", 5745., 192., 197., 3., 1424.158, 47.596, 48.835, 0.744, "", 
  "", "", "", "", "", "", 80.56, 4.033963*^6, 123.655, 37.6, 10.864, 6.955, 
  5189.972, 0.2, 408.502, 5.72, 5.9, 44.6, 86.979, 5.8, 71.9}, 
 {"MDA", "Europe", "Moldova", "2020-05-17", 5934., 189., 207., 10., 1471.01, 
  46.852, 51.314, 2.479, "", "", "", "", "", "", "", 80.56, 4.033963*^6, 
  123.655, 37.6, 10.864, 6.955, 5189.972, 0.2, 408.502, 5.72, 5.9, 44.6, 
  86.979, 5.8, 71.9}, {"MDA", "Europe", "Moldova", "2020-05-18", 6060., 126., 
  211., 4., 1502.245, 31.235, 52.306, 0.992, "", "", "", "", "", "", "", 
  80.56, 4.033963*^6, 123.655, 37.6, 10.864, 6.955, 5189.972, 0.2, 408.502, 
  5.72, 5.9, 44.6, 86.979, 5.8, 71.9}, {"MDA", "Europe", "Moldova", 
  "2020-05-19", 6138., 78., 215., 4., 1521.581, 19.336, 53.297, 0.992, "", 
  "", "", "", "", "", "", 80.56, 4.033963*^6, 123.655, 37.6, 10.864, 6.955, 
  5189.972, 0.2, 408.502, 5.72, 5.9, 44.6, 86.979, 5.8, 71.9}, 
 {"MDA", "Europe", "Moldova", "2020-05-20", 6340., 202., 221., 6., 1571.655, 
  50.075, 54.785, 1.487, "", "", "", "", "", "", "", 80.56, 4.033963*^6, 
  123.655, 37.6, 10.864, 6.955, 5189.972, 0.2, 408.502, 5.72, 5.9, 44.6, 
  86.979, 5.8, 71.9}, {"MDA", "Europe", "Moldova", "2020-05-21", 6553., 213., 
  228., 7., 1624.457, 52.802, 56.52, 1.735, "", "", "", "", "", "", "", 
  80.56, 4.033963*^6, 123.655, 37.6, 10.864, 6.955, 5189.972, 0.2, 408.502, 
  5.72, 5.9, 44.6, 86.979, 5.8, 71.9}, {"MDA", "Europe", "Moldova", 
  "2020-05-22", 6704., 151., 233., 5., 1661.889, 37.432, 57.76, 1.239, "", 
  "", "", "", "", "", "", 80.56, 4.033963*^6, 123.655, 37.6, 10.864, 6.955, 
  5189.972, 0.2, 408.502, 5.72, 5.9, 44.6, 86.979, 5.8, 71.9}, 
 {"MDA", "Europe", "Moldova", "2020-05-23", 6847., 143., 237., 4., 1697.338, 
  35.449, 58.751, 0.992, "", "", "", "", "", "", "", 80.56, 4.033963*^6, 
  123.655, 37.6, 10.864, 6.955, 5189.972, 0.2, 408.502, 5.72, 5.9, 44.6, 
  86.979, 5.8, 71.9}, {"MDA", "Europe", "Moldova", "2020-05-24", 6994., 147., 
  242., 5., 1733.779, 36.441, 59.991, 1.239, "", "", "", "", "", "", "", 
  80.56, 4.033963*^6, 123.655, 37.6, 10.864, 6.955, 5189.972, 0.2, 408.502, 
  5.72, 5.9, 44.6, 86.979, 5.8, 71.9}, {"MDA", "Europe", "Moldova", 
  "2020-05-25", 7093., 99., 250., 8., 1758.321, 24.542, 61.974, 1.983, "", 
  "", "", "", "", "", "", 80.56, 4.033963*^6, 123.655, 37.6, 10.864, 6.955, 
  5189.972, 0.2, 408.502, 5.72, 5.9, 44.6, 86.979, 5.8, 71.9}, 
 {"MDA", "Europe", "Moldova", "2020-05-26", 7147., 54., 261., 11., 1771.707, 
  13.386, 64.701, 2.727, "", "", "", "", "", "", "", 80.56, 4.033963*^6, 
  123.655, 37.6, 10.864, 6.955, 5189.972, 0.2, 408.502, 5.72, 5.9, 44.6, 
  86.979, 5.8, 71.9}, {"MDA", "Europe", "Moldova", "2020-05-27", 7305., 158., 
  267., 6., 1810.874, 39.167, 66.188, 1.487, "", "", "", "", "", "", "", 
  80.56, 4.033963*^6, 123.655, 37.6, 10.864, 6.955, 5189.972, 0.2, 408.502, 
  5.72, 5.9, 44.6, 86.979, 5.8, 71.9}, {"MDA", "Europe", "Moldova", 
  "2020-05-28", 7537., 232., 274., 7., 1868.386, 57.512, 67.923, 1.735, "", 
  "", "", "", "", "", "", 80.56, 4.033963*^6, 123.655, 37.6, 10.864, 6.955, 
  5189.972, 0.2, 408.502, 5.72, 5.9, 44.6, 86.979, 5.8, 71.9}, 
 {"MDA", "Europe", "Moldova", "2020-05-29", 7725., 188., 282., 8., 1914.99, 
  46.604, 69.906, 1.983, "", "", "", "", "", "", "", 80.56, 4.033963*^6, 
  123.655, 37.6, 10.864, 6.955, 5189.972, 0.2, 408.502, 5.72, 5.9, 44.6, 
  86.979, 5.8, 71.9}, {"MDA", "Europe", "Moldova", "2020-05-30", 7896., 171., 
  288., 6., 1957.38, 42.39, 71.394, 1.487, "", "", "", "", "", "", "", 80.56, 
  4.033963*^6, 123.655, 37.6, 10.864, 6.955, 5189.972, 0.2, 408.502, 5.72, 
  5.9, 44.6, 86.979, 5.8, 71.9}, {"MDA", "Europe", "Moldova", "2020-05-31", 
  8098., 202., 291., 3., 2007.455, 50.075, 72.137, 0.744, "", "", "", "", "", 
  "", "", 80.56, 4.033963*^6, 123.655, 37.6, 10.864, 6.955, 5189.972, 0.2, 
  408.502, 5.72, 5.9, 44.6, 86.979, 5.8, 71.9}, 
 {"MDA", "Europe", "Moldova", "2020-06-01", 8251., 153., 295., 4., 2045.383, 
  37.928, 73.129, 0.992, "", "", "", "", "", "", "", 80.56, 4.033963*^6, 
  123.655, 37.6, 10.864, 6.955, 5189.972, 0.2, 408.502, 5.72, 5.9, 44.6, 
  86.979, 5.8, 71.9}, {"MDA", "Europe", "Moldova", "2020-06-02", 8360., 109., 
  307., 12., 2072.404, 27.021, 76.104, 2.975, "", "", "", "", "", "", "", 
  80.56, 4.033963*^6, 123.655, 37.6, 10.864, 6.955, 5189.972, 0.2, 408.502, 
  5.72, 5.9, 44.6, 86.979, 5.8, 71.9}, {"MDA", "Europe", "Moldova", 
  "2020-06-03", 8548., 188., 307., 0., 2119.008, 46.604, 76.104, 0., "", "", 
  "", "", "", "", "", 80.56, 4.033963*^6, 123.655, 37.6, 10.864, 6.955, 
  5189.972, 0.2, 408.502, 5.72, 5.9, 44.6, 86.979, 5.8, 71.9}, 
 {"MDA", "Europe", "Moldova", "2020-06-04", 8795., 247., 310., 3., 2180.238, 
  61.23, 76.848, 0.744, "", "", "", "", "", "", "", 80.56, 4.033963*^6, 
  123.655, 37.6, 10.864, 6.955, 5189.972, 0.2, 408.502, 5.72, 5.9, 44.6, 
  86.979, 5.8, 71.9}, {"MDA", "Europe", "Moldova", "2020-06-05", 9018., 223., 
  315., 5., 2235.519, 55.281, 78.087, 1.239, "", "", "", "", "", "", "", 
  80.56, 4.033963*^6, 123.655, 37.6, 10.864, 6.955, 5189.972, 0.2, 408.502, 
  5.72, 5.9, 44.6, 86.979, 5.8, 71.9}, {"MDA", "Europe", "Moldova", 
  "2020-06-06", 9247., 229., 323., 8., 2292.287, 56.768, 80.07, 1.983, "", 
  "", "", "", "", "", "", 80.56, 4.033963*^6, 123.655, 37.6, 10.864, 6.955, 
  5189.972, 0.2, 408.502, 5.72, 5.9, 44.6, 86.979, 5.8, 71.9}, 
 {"MDA", "Europe", "Moldova", "2020-06-07", 9511., 264., 331., 8., 2357.731, 
  65.444, 82.053, 1.983, "", "", "", "", "", "", "", 80.56, 4.033963*^6, 
  123.655, 37.6, 10.864, 6.955, 5189.972, 0.2, 408.502, 5.72, 5.9, 44.6, 
  86.979, 5.8, 71.9}, {"MDA", "Europe", "Moldova", "2020-06-08", 9700., 189., 
  341., 10., 2404.583, 46.852, 84.532, 2.479, "", "", "", "", "", "", "", 
  80.56, 4.033963*^6, 123.655, 37.6, 10.864, 6.955, 5189.972, 0.2, 408.502, 
  5.72, 5.9, 44.6, 86.979, 5.8, 71.9}, {"MDA", "Europe", "Moldova", 
  "2020-06-09", 9807., 107., 353., 12., 2431.108, 26.525, 87.507, 2.975, "", 
  "", "", "", "", "", "", 80.56, 4.033963*^6, 123.655, 37.6, 10.864, 6.955, 
  5189.972, 0.2, 408.502, 5.72, 5.9, 44.6, 86.979, 5.8, 71.9}, 
 {"MDA", "Europe", "Moldova", "2020-06-10", 10025., 218., 365., 12., 
  2485.149, 54.041, 90.482, 2.975, "", "", "", "", "", "", "", 80.56, 
  4.033963*^6, 123.655, 37.6, 10.864, 6.955, 5189.972, 0.2, 408.502, 5.72, 
  5.9, 44.6, 86.979, 5.8, 71.9}, {"MDA", "Europe", "Moldova", "2020-06-11", 
  10321., 296., 371., 6., 2558.526, 73.377, 91.969, 1.487, "", "", "", "", 
  "", "", "", 80.56, 4.033963*^6, 123.655, 37.6, 10.864, 6.955, 5189.972, 
  0.2, 408.502, 5.72, 5.9, 44.6, 86.979, 5.8, 71.9}, 
 {"MDA", "Europe", "Moldova", "2020-06-12", 10727., 406., 375., 4., 2659.172, 
  100.645, 92.961, 0.992, "", "", "", "", "", "", "", 80.56, 4.033963*^6, 
  123.655, 37.6, 10.864, 6.955, 5189.972, 0.2, 408.502, 5.72, 5.9, 44.6, 
  86.979, 5.8, 71.9}, {"MDA", "Europe", "Moldova", "2020-06-13", 11093., 
  366., 385., 10., 2749.901, 90.73, 95.44, 2.479, "", "", "", "", "", "", "", 
  80.56, 4.033963*^6, 123.655, 37.6, 10.864, 6.955, 5189.972, 0.2, 408.502, 
  5.72, 5.9, 44.6, 86.979, 5.8, 71.9}, {"MDA", "Europe", "Moldova", 
  "2020-06-14", 11459., 366., 398., 13., 2840.631, 90.73, 98.662, 3.223, "", 
  "", "", "", "", "", "", 80.56, 4.033963*^6, 123.655, 37.6, 10.864, 6.955, 
  5189.972, 0.2, 408.502, 5.72, 5.9, 44.6, 86.979, 5.8, 71.9}, 
 {"MDA", "Europe", "Moldova", "2020-06-15", 11740., 281., 406., 8., 2910.289, 
  69.659, 100.645, 1.983, "", "", "", "", "", "", "", 80.56, 4.033963*^6, 
  123.655, 37.6, 10.864, 6.955, 5189.972, 0.2, 408.502, 5.72, 5.9, 44.6, 
  86.979, 5.8, 71.9}, {"MDA", "Europe", "Moldova", "2020-06-16", 11879., 
  139., 411., 5., 2944.747, 34.457, 101.885, 1.239, "", "", "", "", "", "", 
  "", 80.56, 4.033963*^6, 123.655, 37.6, 10.864, 6.955, 5189.972, 0.2, 
  408.502, 5.72, 5.9, 44.6, 86.979, 5.8, 71.9}, 
 {"MDA", "Europe", "Moldova", "2020-06-17", 12254., 375., 423., 12., 
  3037.708, 92.961, 104.86, 2.975, "", "", "", "", "", "", "", 80.56, 
  4.033963*^6, 123.655, 37.6, 10.864, 6.955, 5189.972, 0.2, 408.502, 5.72, 
  5.9, 44.6, 86.979, 5.8, 71.9}, {"MDA", "Europe", "Moldova", "2020-06-18", 
  12732., 478., 433., 10., 3156.201, 118.494, 107.339, 2.479, "", "", "", "", 
  "", "", "", 80.56, 4.033963*^6, 123.655, 37.6, 10.864, 6.955, 5189.972, 
  0.2, 408.502, 5.72, 5.9, 44.6, 86.979, 5.8, 71.9}, 
 {"MDA", "Europe", "Moldova", "2020-06-19", 13106., 374., 444., 11., 
  3248.914, 92.713, 110.065, 2.727, "", "", "", "", "", "", "", 80.56, 
  4.033963*^6, 123.655, 37.6, 10.864, 6.955, 5189.972, 0.2, 408.502, 5.72, 
  5.9, 44.6, 86.979, 5.8, 71.9}, {"MDA", "Europe", "Moldova", "2020-06-20", 
  13556., 450., 450., 6., 3360.467, 111.553, 111.553, 1.487, "", "", "", "", 
  "", "", "", 80.56, 4.033963*^6, 123.655, 37.6, 10.864, 6.955, 5189.972, 
  0.2, 408.502, 5.72, 5.9, 44.6, 86.979, 5.8, 71.9}, 
 {"MDA", "Europe", "Moldova", "2020-06-21", 13953., 397., 464., 14., 
  3458.882, 98.414, 115.023, 3.471, "", "", "", "", "", "", "", 80.56, 
  4.033963*^6, 123.655, 37.6, 10.864, 6.955, 5189.972, 0.2, 408.502, 5.72, 
  5.9, 44.6, 86.979, 5.8, 71.9}, {"MDA", "Europe", "Moldova", "2020-06-22", 
  14200., 247., 473., 9., 3520.112, 61.23, 117.254, 2.231, "", "", "", "", 
  "", "", "", 80.56, 4.033963*^6, 123.655, 37.6, 10.864, 6.955, 5189.972, 
  0.2, 408.502, 5.72, 5.9, 44.6, 86.979, 5.8, 71.9}, 
 {"MDA", "Europe", "Moldova", "2020-06-23", 14363., 163., 480., 7., 3560.519, 
  40.407, 118.99, 1.735, "", "", "", "", "", "", "", 80.56, 4.033963*^6, 
  123.655, 37.6, 10.864, 6.955, 5189.972, 0.2, 408.502, 5.72, 5.9, 44.6, 
  86.979, 5.8, 71.9}, {"MDA", "Europe", "Moldova", "2020-06-24", 14714., 
  351., 490., 10., 3647.53, 87.011, 121.469, 2.479, "", "", "", "", "", "", 
  "", 80.56, 4.033963*^6, 123.655, 37.6, 10.864, 6.955, 5189.972, 0.2, 
  408.502, 5.72, 5.9, 44.6, 86.979, 5.8, 71.9}, 
 {"MDA", "Europe", "Moldova", "2020-06-25", 15078., 364., 495., 5., 3737.764, 
  90.234, 122.708, 1.239, "", "", "", "", "", "", "", 80.56, 4.033963*^6, 
  123.655, 37.6, 10.864, 6.955, 5189.972, 0.2, 408.502, 5.72, 5.9, 44.6, 
  86.979, 5.8, 71.9}, {"MDA", "Europe", "Moldova", "2020-06-26", 15453., 
  375., 502., 7., 3830.724, 92.961, 124.443, 1.735, "", "", "", "", "", "", 
  "", 80.56, 4.033963*^6, 123.655, 37.6, 10.864, 6.955, 5189.972, 0.2, 
  408.502, 5.72, 5.9, 44.6, 86.979, 5.8, 71.9}, 
 {"MDA", "Europe", "Moldova", "2020-06-27", 15776., 323., 515., 13., 
  3910.794, 80.07, 127.666, 3.223, "", "", "", "", "", "", "", 80.56, 
  4.033963*^6, 123.655, 37.6, 10.864, 6.955, 5189.972, 0.2, 408.502, 5.72, 
  5.9, 44.6, 86.979, 5.8, 71.9}, {"MDA", "Europe", "Moldova", "2020-06-28", 
  16080., 304., 521., 6., 3986.155, 75.36, 129.153, 1.487, "", "", "", "", 
  "", "", "", 80.56, 4.033963*^6, 123.655, 37.6, 10.864, 6.955, 5189.972, 
  0.2, 408.502, 5.72, 5.9, 44.6, 86.979, 5.8, 71.9}, 
 {"MDA", "Europe", "Moldova", "2020-06-29", 16250., 170., 530., 9., 4028.297, 
  42.142, 131.384, 2.231, "", "", "", "", "", "", "", 80.56, 4.033963*^6, 
  123.655, 37.6, 10.864, 6.955, 5189.972, 0.2, 408.502, 5.72, 5.9, 44.6, 
  86.979, 5.8, 71.9}, {"MDA", "Europe", "Moldova", "2020-06-30", 16357., 
  107., 536., 6., 4054.822, 26.525, 132.872, 1.487, "", "", "", "", "", "", 
  "", 80.56, 4.033963*^6, 123.655, 37.6, 10.864, 6.955, 5189.972, 0.2, 
  408.502, 5.72, 5.9, 44.6, 86.979, 5.8, 71.9}, 
 {"MDA", "Europe", "Moldova", "2020-07-01", 16613., 256., 545., 9., 4118.283, 
  63.461, 135.103, 2.231, "", "", "", "", "", "", "", "", 4.033963*^6, 
  123.655, 37.6, 10.864, 6.955, 5189.972, 0.2, 408.502, 5.72, 5.9, 44.6, 
  86.979, 5.8, 71.9}, {"MDA", "Europe", "Moldova", "2020-07-02", 16898., 
  285., 549., 4., 4188.933, 70.65, 136.094, 0.992, "", "", "", "", "", "", 
  "", "", 4.033963*^6, 123.655, 37.6, 10.864, 6.955, 5189.972, 0.2, 408.502, 
  5.72, 5.9, 44.6, 86.979, 5.8, 71.9}, {"MDA", "Europe", "Moldova", 
  "2020-07-03", 17150., 252., 560., 11., 4251.402, 62.47, 138.821, 2.727, "", 
  "", "", "", "", "", "", "", 4.033963*^6, 123.655, 37.6, 10.864, 6.955, 
  5189.972, 0.2, 408.502, 5.72, 5.9, 44.6, 86.979, 5.8, 71.9}, 
 {"MDA", "Europe", "Moldova", "2020-07-04", 17445., 295., 572., 12., 
  4324.531, 73.129, 141.796, 2.975, "", "", "", "", "", "", "", "", 
  4.033963*^6, 123.655, 37.6, 10.864, 6.955, 5189.972, 0.2, 408.502, 5.72, 
  5.9, 44.6, 86.979, 5.8, 71.9}, {"MDA", "Europe", "Moldova", "2020-07-05", 
  17672., 227., 580., 8., 4380.804, 56.272, 143.779, 1.983, "", "", "", "", 
  "", "", "", "", 4.033963*^6, 123.655, 37.6, 10.864, 6.955, 5189.972, 0.2, 
  408.502, 5.72, 5.9, 44.6, 86.979, 5.8, 71.9}, 
 {"MDA", "Europe", "Moldova", "2020-07-06", 17814., 142., 585., 5., 4416.005, 
  35.201, 145.019, 1.239, "", "", "", "", "", "", "", "", 4.033963*^6, 
  123.655, 37.6, 10.864, 6.955, 5189.972, 0.2, 408.502, 5.72, 5.9, 44.6, 
  86.979, 5.8, 71.9}, {"MDA", "Europe", "Moldova", "2020-07-07", 17906., 92., 
  595., 10., 4438.811, 22.806, 147.498, 2.479, "", "", "", "", "", "", "", 
  "", 4.033963*^6, 123.655, 37.6, 10.864, 6.955, 5189.972, 0.2, 408.502, 
  5.72, 5.9, 44.6, 86.979, 5.8, 71.9}, {"MDA", "Europe", "Moldova", 
  "2020-07-08", 18141., 235., 603., 8., 4497.067, 58.255, 149.481, 1.983, "", 
  "", "", "", "", "", "", "", 4.033963*^6, 123.655, 37.6, 10.864, 6.955, 
  5189.972, 0.2, 408.502, 5.72, 5.9, 44.6, 86.979, 5.8, 71.9}, 
 {"MCO", "Europe", "Monaco", "2019-12-31", 0., 0., 0., 0., 0., 0., 0., 0., 
  "", "", "", "", "", "", "", "", 39244., 19347.5, "", "", "", "", "", "", 
  5.46, "", "", "", 13.8, 86.75}, {"MCO", "Europe", "Monaco", "2020-01-01", 
  0., 0., 0., 0., 0., 0., 0., 0., "", "", "", "", "", "", "", "", 39244., 
  19347.5, "", "", "", "", "", "", 5.46, "", "", "", 13.8, 86.75}, 
 {"MCO", "Europe", "Monaco", "2020-01-02", 0., 0., 0., 0., 0., 0., 0., 0., 
  "", "", "", "", "", "", "", "", 39244., 19347.5, "", "", "", "", "", "", 
  5.46, "", "", "", 13.8, 86.75}, {"MCO", "Europe", "Monaco", "2020-01-03", 
  0., 0., 0., 0., 0., 0., 0., 0., "", "", "", "", "", "", "", "", 39244., 
  19347.5, "", "", "", "", "", "", 5.46, "", "", "", 13.8, 86.75}, 
 {"MCO", "Europe", "Monaco", "2020-01-04", 0., 0., 0., 0., 0., 0., 0., 0., 
  "", "", "", "", "", "", "", "", 39244., 19347.5, "", "", "", "", "", "", 
  5.46, "", "", "", 13.8, 86.75}, {"MCO", "Europe", "Monaco", "2020-01-05", 
  0., 0., 0., 0., 0., 0., 0., 0., "", "", "", "", "", "", "", "", 39244., 
  19347.5, "", "", "", "", "", "", 5.46, "", "", "", 13.8, 86.75}, 
 {"MCO", "Europe", "Monaco", "2020-01-06", 0., 0., 0., 0., 0., 0., 0., 0., 
  "", "", "", "", "", "", "", "", 39244., 19347.5, "", "", "", "", "", "", 
  5.46, "", "", "", 13.8, 86.75}, {"MCO", "Europe", "Monaco", "2020-01-07", 
  0., 0., 0., 0., 0., 0., 0., 0., "", "", "", "", "", "", "", "", 39244., 
  19347.5, "", "", "", "", "", "", 5.46, "", "", "", 13.8, 86.75}, 
 {"MCO", "Europe", "Monaco", "2020-01-08", 0., 0., 0., 0., 0., 0., 0., 0., 
  "", "", "", "", "", "", "", "", 39244., 19347.5, "", "", "", "", "", "", 
  5.46, "", "", "", 13.8, 86.75}, {"MCO", "Europe", "Monaco", "2020-01-09", 
  0., 0., 0., 0., 0., 0., 0., 0., "", "", "", "", "", "", "", "", 39244., 
  19347.5, "", "", "", "", "", "", 5.46, "", "", "", 13.8, 86.75}, 
 {"MCO", "Europe", "Monaco", "2020-01-10", 0., 0., 0., 0., 0., 0., 0., 0., 
  "", "", "", "", "", "", "", "", 39244., 19347.5, "", "", "", "", "", "", 
  5.46, "", "", "", 13.8, 86.75}, {"MCO", "Europe", "Monaco", "2020-01-11", 
  0., 0., 0., 0., 0., 0., 0., 0., "", "", "", "", "", "", "", "", 39244., 
  19347.5, "", "", "", "", "", "", 5.46, "", "", "", 13.8, 86.75}, 
 {"MCO", "Europe", "Monaco", "2020-01-12", 0., 0., 0., 0., 0., 0., 0., 0., 
  "", "", "", "", "", "", "", "", 39244., 19347.5, "", "", "", "", "", "", 
  5.46, "", "", "", 13.8, 86.75}, {"MCO", "Europe", "Monaco", "2020-01-13", 
  0., 0., 0., 0., 0., 0., 0., 0., "", "", "", "", "", "", "", "", 39244., 
  19347.5, "", "", "", "", "", "", 5.46, "", "", "", 13.8, 86.75}, 
 {"MCO", "Europe", "Monaco", "2020-01-14", 0., 0., 0., 0., 0., 0., 0., 0., 
  "", "", "", "", "", "", "", "", 39244., 19347.5, "", "", "", "", "", "", 
  5.46, "", "", "", 13.8, 86.75}, {"MCO", "Europe", "Monaco", "2020-01-15", 
  0., 0., 0., 0., 0., 0., 0., 0., "", "", "", "", "", "", "", "", 39244., 
  19347.5, "", "", "", "", "", "", 5.46, "", "", "", 13.8, 86.75}, 
 {"MCO", "Europe", "Monaco", "2020-01-16", 0., 0., 0., 0., 0., 0., 0., 0., 
  "", "", "", "", "", "", "", "", 39244., 19347.5, "", "", "", "", "", "", 
  5.46, "", "", "", 13.8, 86.75}, {"MCO", "Europe", "Monaco", "2020-01-17", 
  0., 0., 0., 0., 0., 0., 0., 0., "", "", "", "", "", "", "", "", 39244., 
  19347.5, "", "", "", "", "", "", 5.46, "", "", "", 13.8, 86.75}, 
 {"MCO", "Europe", "Monaco", "2020-01-18", 0., 0., 0., 0., 0., 0., 0., 0., 
  "", "", "", "", "", "", "", "", 39244., 19347.5, "", "", "", "", "", "", 
  5.46, "", "", "", 13.8, 86.75}, {"MCO", "Europe", "Monaco", "2020-01-19", 
  0., 0., 0., 0., 0., 0., 0., 0., "", "", "", "", "", "", "", "", 39244., 
  19347.5, "", "", "", "", "", "", 5.46, "", "", "", 13.8, 86.75}, 
 {"MCO", "Europe", "Monaco", "2020-01-20", 0., 0., 0., 0., 0., 0., 0., 0., 
  "", "", "", "", "", "", "", "", 39244., 19347.5, "", "", "", "", "", "", 
  5.46, "", "", "", 13.8, 86.75}, {"MCO", "Europe", "Monaco", "2020-01-21", 
  0., 0., 0., 0., 0., 0., 0., 0., "", "", "", "", "", "", "", "", 39244., 
  19347.5, "", "", "", "", "", "", 5.46, "", "", "", 13.8, 86.75}, 
 {"MCO", "Europe", "Monaco", "2020-01-22", 0., 0., 0., 0., 0., 0., 0., 0., 
  "", "", "", "", "", "", "", "", 39244., 19347.5, "", "", "", "", "", "", 
  5.46, "", "", "", 13.8, 86.75}, {"MCO", "Europe", "Monaco", "2020-01-23", 
  0., 0., 0., 0., 0., 0., 0., 0., "", "", "", "", "", "", "", "", 39244., 
  19347.5, "", "", "", "", "", "", 5.46, "", "", "", 13.8, 86.75}, 
 {"MCO", "Europe", "Monaco", "2020-01-24", 0., 0., 0., 0., 0., 0., 0., 0., 
  "", "", "", "", "", "", "", "", 39244., 19347.5, "", "", "", "", "", "", 
  5.46, "", "", "", 13.8, 86.75}, {"MCO", "Europe", "Monaco", "2020-01-25", 
  0., 0., 0., 0., 0., 0., 0., 0., "", "", "", "", "", "", "", "", 39244., 
  19347.5, "", "", "", "", "", "", 5.46, "", "", "", 13.8, 86.75}, 
 {"MCO", "Europe", "Monaco", "2020-01-26", 0., 0., 0., 0., 0., 0., 0., 0., 
  "", "", "", "", "", "", "", "", 39244., 19347.5, "", "", "", "", "", "", 
  5.46, "", "", "", 13.8, 86.75}, {"MCO", "Europe", "Monaco", "2020-01-27", 
  0., 0., 0., 0., 0., 0., 0., 0., "", "", "", "", "", "", "", "", 39244., 
  19347.5, "", "", "", "", "", "", 5.46, "", "", "", 13.8, 86.75}, 
 {"MCO", "Europe", "Monaco", "2020-01-28", 0., 0., 0., 0., 0., 0., 0., 0., 
  "", "", "", "", "", "", "", "", 39244., 19347.5, "", "", "", "", "", "", 
  5.46, "", "", "", 13.8, 86.75}, {"MCO", "Europe", "Monaco", "2020-01-29", 
  0., 0., 0., 0., 0., 0., 0., 0., "", "", "", "", "", "", "", "", 39244., 
  19347.5, "", "", "", "", "", "", 5.46, "", "", "", 13.8, 86.75}, 
 {"MCO", "Europe", "Monaco", "2020-01-30", 0., 0., 0., 0., 0., 0., 0., 0., 
  "", "", "", "", "", "", "", "", 39244., 19347.5, "", "", "", "", "", "", 
  5.46, "", "", "", 13.8, 86.75}, {"MCO", "Europe", "Monaco", "2020-01-31", 
  0., 0., 0., 0., 0., 0., 0., 0., "", "", "", "", "", "", "", "", 39244., 
  19347.5, "", "", "", "", "", "", 5.46, "", "", "", 13.8, 86.75}, 
 {"MCO", "Europe", "Monaco", "2020-02-01", 0., 0., 0., 0., 0., 0., 0., 0., 
  "", "", "", "", "", "", "", "", 39244., 19347.5, "", "", "", "", "", "", 
  5.46, "", "", "", 13.8, 86.75}, {"MCO", "Europe", "Monaco", "2020-02-02", 
  0., 0., 0., 0., 0., 0., 0., 0., "", "", "", "", "", "", "", "", 39244., 
  19347.5, "", "", "", "", "", "", 5.46, "", "", "", 13.8, 86.75}, 
 {"MCO", "Europe", "Monaco", "2020-02-03", 0., 0., 0., 0., 0., 0., 0., 0., 
  "", "", "", "", "", "", "", "", 39244., 19347.5, "", "", "", "", "", "", 
  5.46, "", "", "", 13.8, 86.75}, {"MCO", "Europe", "Monaco", "2020-02-04", 
  0., 0., 0., 0., 0., 0., 0., 0., "", "", "", "", "", "", "", "", 39244., 
  19347.5, "", "", "", "", "", "", 5.46, "", "", "", 13.8, 86.75}, 
 {"MCO", "Europe", "Monaco", "2020-02-05", 0., 0., 0., 0., 0., 0., 0., 0., 
  "", "", "", "", "", "", "", "", 39244., 19347.5, "", "", "", "", "", "", 
  5.46, "", "", "", 13.8, 86.75}, {"MCO", "Europe", "Monaco", "2020-02-06", 
  0., 0., 0., 0., 0., 0., 0., 0., "", "", "", "", "", "", "", "", 39244., 
  19347.5, "", "", "", "", "", "", 5.46, "", "", "", 13.8, 86.75}, 
 {"MCO", "Europe", "Monaco", "2020-02-07", 0., 0., 0., 0., 0., 0., 0., 0., 
  "", "", "", "", "", "", "", "", 39244., 19347.5, "", "", "", "", "", "", 
  5.46, "", "", "", 13.8, 86.75}, {"MCO", "Europe", "Monaco", "2020-02-08", 
  0., 0., 0., 0., 0., 0., 0., 0., "", "", "", "", "", "", "", "", 39244., 
  19347.5, "", "", "", "", "", "", 5.46, "", "", "", 13.8, 86.75}, 
 {"MCO", "Europe", "Monaco", "2020-02-09", 0., 0., 0., 0., 0., 0., 0., 0., 
  "", "", "", "", "", "", "", "", 39244., 19347.5, "", "", "", "", "", "", 
  5.46, "", "", "", 13.8, 86.75}, {"MCO", "Europe", "Monaco", "2020-02-10", 
  0., 0., 0., 0., 0., 0., 0., 0., "", "", "", "", "", "", "", "", 39244., 
  19347.5, "", "", "", "", "", "", 5.46, "", "", "", 13.8, 86.75}, 
 {"MCO", "Europe", "Monaco", "2020-02-11", 0., 0., 0., 0., 0., 0., 0., 0., 
  "", "", "", "", "", "", "", "", 39244., 19347.5, "", "", "", "", "", "", 
  5.46, "", "", "", 13.8, 86.75}, {"MCO", "Europe", "Monaco", "2020-02-12", 
  0., 0., 0., 0., 0., 0., 0., 0., "", "", "", "", "", "", "", "", 39244., 
  19347.5, "", "", "", "", "", "", 5.46, "", "", "", 13.8, 86.75}, 
 {"MCO", "Europe", "Monaco", "2020-02-13", 0., 0., 0., 0., 0., 0., 0., 0., 
  "", "", "", "", "", "", "", "", 39244., 19347.5, "", "", "", "", "", "", 
  5.46, "", "", "", 13.8, 86.75}, {"MCO", "Europe", "Monaco", "2020-02-14", 
  0., 0., 0., 0., 0., 0., 0., 0., "", "", "", "", "", "", "", "", 39244., 
  19347.5, "", "", "", "", "", "", 5.46, "", "", "", 13.8, 86.75}, 
 {"MCO", "Europe", "Monaco", "2020-02-15", 0., 0., 0., 0., 0., 0., 0., 0., 
  "", "", "", "", "", "", "", "", 39244., 19347.5, "", "", "", "", "", "", 
  5.46, "", "", "", 13.8, 86.75}, {"MCO", "Europe", "Monaco", "2020-02-16", 
  0., 0., 0., 0., 0., 0., 0., 0., "", "", "", "", "", "", "", "", 39244., 
  19347.5, "", "", "", "", "", "", 5.46, "", "", "", 13.8, 86.75}, 
 {"MCO", "Europe", "Monaco", "2020-02-17", 0., 0., 0., 0., 0., 0., 0., 0., 
  "", "", "", "", "", "", "", "", 39244., 19347.5, "", "", "", "", "", "", 
  5.46, "", "", "", 13.8, 86.75}, {"MCO", "Europe", "Monaco", "2020-02-18", 
  0., 0., 0., 0., 0., 0., 0., 0., "", "", "", "", "", "", "", "", 39244., 
  19347.5, "", "", "", "", "", "", 5.46, "", "", "", 13.8, 86.75}, 
 {"MCO", "Europe", "Monaco", "2020-02-19", 0., 0., 0., 0., 0., 0., 0., 0., 
  "", "", "", "", "", "", "", "", 39244., 19347.5, "", "", "", "", "", "", 
  5.46, "", "", "", 13.8, 86.75}, {"MCO", "Europe", "Monaco", "2020-02-20", 
  0., 0., 0., 0., 0., 0., 0., 0., "", "", "", "", "", "", "", "", 39244., 
  19347.5, "", "", "", "", "", "", 5.46, "", "", "", 13.8, 86.75}, 
 {"MCO", "Europe", "Monaco", "2020-02-21", 0., 0., 0., 0., 0., 0., 0., 0., 
  "", "", "", "", "", "", "", "", 39244., 19347.5, "", "", "", "", "", "", 
  5.46, "", "", "", 13.8, 86.75}, {"MCO", "Europe", "Monaco", "2020-02-22", 
  0., 0., 0., 0., 0., 0., 0., 0., "", "", "", "", "", "", "", "", 39244., 
  19347.5, "", "", "", "", "", "", 5.46, "", "", "", 13.8, 86.75}, 
 {"MCO", "Europe", "Monaco", "2020-02-23", 0., 0., 0., 0., 0., 0., 0., 0., 
  "", "", "", "", "", "", "", "", 39244., 19347.5, "", "", "", "", "", "", 
  5.46, "", "", "", 13.8, 86.75}, {"MCO", "Europe", "Monaco", "2020-02-24", 
  0., 0., 0., 0., 0., 0., 0., 0., "", "", "", "", "", "", "", "", 39244., 
  19347.5, "", "", "", "", "", "", 5.46, "", "", "", 13.8, 86.75}, 
 {"MCO", "Europe", "Monaco", "2020-02-25", 0., 0., 0., 0., 0., 0., 0., 0., 
  "", "", "", "", "", "", "", "", 39244., 19347.5, "", "", "", "", "", "", 
  5.46, "", "", "", 13.8, 86.75}, {"MCO", "Europe", "Monaco", "2020-02-26", 
  0., 0., 0., 0., 0., 0., 0., 0., "", "", "", "", "", "", "", "", 39244., 
  19347.5, "", "", "", "", "", "", 5.46, "", "", "", 13.8, 86.75}, 
 {"MCO", "Europe", "Monaco", "2020-02-27", 0., 0., 0., 0., 0., 0., 0., 0., 
  "", "", "", "", "", "", "", "", 39244., 19347.5, "", "", "", "", "", "", 
  5.46, "", "", "", 13.8, 86.75}, {"MCO", "Europe", "Monaco", "2020-02-28", 
  0., 0., 0., 0., 0., 0., 0., 0., "", "", "", "", "", "", "", "", 39244., 
  19347.5, "", "", "", "", "", "", 5.46, "", "", "", 13.8, 86.75}, 
 {"MCO", "Europe", "Monaco", "2020-02-29", 1., 1., 0., 0., 25.482, 25.482, 
  0., 0., "", "", "", "", "", "", "", "", 39244., 19347.5, "", "", "", "", 
  "", "", 5.46, "", "", "", 13.8, 86.75}, {"MCO", "Europe", "Monaco", 
  "2020-03-01", 1., 0., 0., 0., 25.482, 0., 0., 0., "", "", "", "", "", "", 
  "", "", 39244., 19347.5, "", "", "", "", "", "", 5.46, "", "", "", 13.8, 
  86.75}, {"MCO", "Europe", "Monaco", "2020-03-02", 1., 0., 0., 0., 25.482, 
  0., 0., 0., "", "", "", "", "", "", "", "", 39244., 19347.5, "", "", "", 
  "", "", "", 5.46, "", "", "", 13.8, 86.75}, {"MCO", "Europe", "Monaco", 
  "2020-03-15", 3., 2., 0., 0., 76.445, 50.963, 0., 0., "", "", "", "", "", 
  "", "", "", 39244., 19347.5, "", "", "", "", "", "", 5.46, "", "", "", 
  13.8, 86.75}, {"MCO", "Europe", "Monaco", "2020-03-16", 7., 4., 0., 0., 
  178.371, 101.926, 0., 0., "", "", "", "", "", "", "", "", 39244., 19347.5, 
  "", "", "", "", "", "", 5.46, "", "", "", 13.8, 86.75}, 
 {"MCO", "Europe", "Monaco", "2020-03-17", 9., 2., 0., 0., 229.334, 50.963, 
  0., 0., "", "", "", "", "", "", "", "", 39244., 19347.5, "", "", "", "", 
  "", "", 5.46, "", "", "", 13.8, 86.75}, {"MCO", "Europe", "Monaco", 
  "2020-03-18", 9., 0., 0., 0., 229.334, 0., 0., 0., "", "", "", "", "", "", 
  "", "", 39244., 19347.5, "", "", "", "", "", "", 5.46, "", "", "", 13.8, 
  86.75}, {"MCO", "Europe", "Monaco", "2020-03-19", 9., 0., 0., 0., 229.334, 
  0., 0., 0., "", "", "", "", "", "", "", "", 39244., 19347.5, "", "", "", 
  "", "", "", 5.46, "", "", "", 13.8, 86.75}, {"MCO", "Europe", "Monaco", 
  "2020-03-20", 11., 2., 0., 0., 280.298, 50.963, 0., 0., "", "", "", "", "", 
  "", "", "", 39244., 19347.5, "", "", "", "", "", "", 5.46, "", "", "", 
  13.8, 86.75}, {"MCO", "Europe", "Monaco", "2020-03-21", 12., 1., 0., 0., 
  305.779, 25.482, 0., 0., "", "", "", "", "", "", "", "", 39244., 19347.5, 
  "", "", "", "", "", "", 5.46, "", "", "", 13.8, 86.75}, 
 {"MCO", "Europe", "Monaco", "2020-03-22", 18., 6., 0., 0., 458.669, 152.89, 
  0., 0., "", "", "", "", "", "", "", "", 39244., 19347.5, "", "", "", "", 
  "", "", 5.46, "", "", "", 13.8, 86.75}, {"MCO", "Europe", "Monaco", 
  "2020-03-23", 23., 5., 0., 0., 586.077, 127.408, 0., 0., "", "", "", "", 
  "", "", "", "", 39244., 19347.5, "", "", "", "", "", "", 5.46, "", "", "", 
  13.8, 86.75}, {"MCO", "Europe", "Monaco", "2020-03-24", 23., 0., 0., 0., 
  586.077, 0., 0., 0., "", "", "", "", "", "", "", "", 39244., 19347.5, "", 
  "", "", "", "", "", 5.46, "", "", "", 13.8, 86.75}, 
 {"MCO", "Europe", "Monaco", "2020-03-25", 27., 4., 0., 0., 688.003, 101.926, 
  0., 0., "", "", "", "", "", "", "", "", 39244., 19347.5, "", "", "", "", 
  "", "", 5.46, "", "", "", 13.8, 86.75}, {"MCO", "Europe", "Monaco", 
  "2020-03-26", 31., 4., 0., 0., 789.93, 101.926, 0., 0., "", "", "", "", "", 
  "", "", "", 39244., 19347.5, "", "", "", "", "", "", 5.46, "", "", "", 
  13.8, 86.75}, {"MCO", "Europe", "Monaco", "2020-03-27", 33., 2., 0., 0., 
  840.893, 50.963, 0., 0., "", "", "", "", "", "", "", "", 39244., 19347.5, 
  "", "", "", "", "", "", 5.46, "", "", "", 13.8, 86.75}, 
 {"MCO", "Europe", "Monaco", "2020-03-28", 42., 9., 0., 0., 1070.227, 
  229.334, 0., 0., "", "", "", "", "", "", "", "", 39244., 19347.5, "", "", 
  "", "", "", "", 5.46, "", "", "", 13.8, 86.75}, 
 {"MCO", "Europe", "Monaco", "2020-03-29", 43., 1., 0., 0., 1095.709, 25.482, 
  0., 0., "", "", "", "", "", "", "", "", 39244., 19347.5, "", "", "", "", 
  "", "", 5.46, "", "", "", 13.8, 86.75}, {"MCO", "Europe", "Monaco", 
  "2020-03-30", 46., 3., 0., 0., 1172.154, 76.445, 0., 0., "", "", "", "", 
  "", "", "", "", 39244., 19347.5, "", "", "", "", "", "", 5.46, "", "", "", 
  13.8, 86.75}, {"MCO", "Europe", "Monaco", "2020-03-31", 49., 3., 0., 0., 
  1248.599, 76.445, 0., 0., "", "", "", "", "", "", "", "", 39244., 19347.5, 
  "", "", "", "", "", "", 5.46, "", "", "", 13.8, 86.75}, 
 {"MCO", "Europe", "Monaco", "2020-04-01", 52., 3., 0., 0., 1325.043, 76.445, 
  0., 0., "", "", "", "", "", "", "", "", 39244., 19347.5, "", "", "", "", 
  "", "", 5.46, "", "", "", 13.8, 86.75}, {"MCO", "Europe", "Monaco", 
  "2020-04-02", 55., 3., 0., 0., 1401.488, 76.445, 0., 0., "", "", "", "", 
  "", "", "", "", 39244., 19347.5, "", "", "", "", "", "", 5.46, "", "", "", 
  13.8, 86.75}, {"MCO", "Europe", "Monaco", "2020-04-03", 60., 5., 0., 0., 
  1528.896, 127.408, 0., 0., "", "", "", "", "", "", "", "", 39244., 19347.5, 
  "", "", "", "", "", "", 5.46, "", "", "", 13.8, 86.75}, 
 {"MCO", "Europe", "Monaco", "2020-04-04", 64., 4., 0., 0., 1630.823, 
  101.926, 0., 0., "", "", "", "", "", "", "", "", 39244., 19347.5, "", "", 
  "", "", "", "", 5.46, "", "", "", 13.8, 86.75}, 
 {"MCO", "Europe", "Monaco", "2020-04-05", 66., 2., 2., 2., 1681.786, 50.963, 
  50.963, 50.963, "", "", "", "", "", "", "", "", 39244., 19347.5, "", "", 
  "", "", "", "", 5.46, "", "", "", 13.8, 86.75}, 
 {"MCO", "Europe", "Monaco", "2020-04-06", 73., 7., 2., 0., 1860.157, 
  178.371, 50.963, 0., "", "", "", "", "", "", "", "", 39244., 19347.5, "", 
  "", "", "", "", "", 5.46, "", "", "", 13.8, 86.75}, 
 {"MCO", "Europe", "Monaco", "2020-04-07", 77., 4., 2., 0., 1962.083, 
  101.926, 50.963, 0., "", "", "", "", "", "", "", "", 39244., 19347.5, "", 
  "", "", "", "", "", 5.46, "", "", "", 13.8, 86.75}, 
 {"MCO", "Europe", "Monaco", "2020-04-08", 79., 2., 2., 0., 2013.047, 50.963, 
  50.963, 0., "", "", "", "", "", "", "", "", 39244., 19347.5, "", "", "", 
  "", "", "", 5.46, "", "", "", 13.8, 86.75}, {"MCO", "Europe", "Monaco", 
  "2020-04-09", 81., 2., 2., 0., 2064.01, 50.963, 50.963, 0., "", "", "", "", 
  "", "", "", "", 39244., 19347.5, "", "", "", "", "", "", 5.46, "", "", "", 
  13.8, 86.75}, {"MCO", "Europe", "Monaco", "2020-04-10", 84., 3., 2., 0., 
  2140.455, 76.445, 50.963, 0., "", "", "", "", "", "", "", "", 39244., 
  19347.5, "", "", "", "", "", "", 5.46, "", "", "", 13.8, 86.75}, 
 {"MCO", "Europe", "Monaco", "2020-04-11", 90., 6., 2., 0., 2293.344, 152.89, 
  50.963, 0., "", "", "", "", "", "", "", "", 39244., 19347.5, "", "", "", 
  "", "", "", 5.46, "", "", "", 13.8, 86.75}, {"MCO", "Europe", "Monaco", 
  "2020-04-12", 92., 2., 2., 0., 2344.307, 50.963, 50.963, 0., "", "", "", 
  "", "", "", "", "", 39244., 19347.5, "", "", "", "", "", "", 5.46, "", "", 
  "", 13.8, 86.75}, {"MCO", "Europe", "Monaco", "2020-04-13", 93., 1., 2., 
  0., 2369.789, 25.482, 50.963, 0., "", "", "", "", "", "", "", "", 39244., 
  19347.5, "", "", "", "", "", "", 5.46, "", "", "", 13.8, 86.75}, 
 {"MCO", "Europe", "Monaco", "2020-04-14", 93., 0., 2., 0., 2369.789, 0., 
  50.963, 0., "", "", "", "", "", "", "", "", 39244., 19347.5, "", "", "", 
  "", "", "", 5.46, "", "", "", 13.8, 86.75}, {"MCO", "Europe", "Monaco", 
  "2020-04-15", 93., 0., 2., 0., 2369.789, 0., 50.963, 0., "", "", "", "", 
  "", "", "", "", 39244., 19347.5, "", "", "", "", "", "", 5.46, "", "", "", 
  13.8, 86.75}, {"MCO", "Europe", "Monaco", "2020-04-16", 93., 0., 3., 1., 
  2369.789, 0., 76.445, 25.482, "", "", "", "", "", "", "", "", 39244., 
  19347.5, "", "", "", "", "", "", 5.46, "", "", "", 13.8, 86.75}, 
 {"MCO", "Europe", "Monaco", "2020-04-17", 93., 0., 3., 0., 2369.789, 0., 
  76.445, 0., "", "", "", "", "", "", "", "", 39244., 19347.5, "", "", "", 
  "", "", "", 5.46, "", "", "", 13.8, 86.75}, {"MCO", "Europe", "Monaco", 
  "2020-04-18", 94., 1., 3., 0., 2395.271, 25.482, 76.445, 0., "", "", "", 
  "", "", "", "", "", 39244., 19347.5, "", "", "", "", "", "", 5.46, "", "", 
  "", 13.8, 86.75}, {"MCO", "Europe", "Monaco", "2020-04-19", 94., 0., 3., 
  0., 2395.271, 0., 76.445, 0., "", "", "", "", "", "", "", "", 39244., 
  19347.5, "", "", "", "", "", "", 5.46, "", "", "", 13.8, 86.75}, 
 {"MCO", "Europe", "Monaco", "2020-04-20", 94., 0., 3., 0., 2395.271, 0., 
  76.445, 0., "", "", "", "", "", "", "", "", 39244., 19347.5, "", "", "", 
  "", "", "", 5.46, "", "", "", 13.8, 86.75}, {"MCO", "Europe", "Monaco", 
  "2020-04-21", 94., 0., 3., 0., 2395.271, 0., 76.445, 0., "", "", "", "", 
  "", "", "", "", 39244., 19347.5, "", "", "", "", "", "", 5.46, "", "", "", 
  13.8, 86.75}, {"MCO", "Europe", "Monaco", "2020-04-22", 94., 0., 3., 0., 
  2395.271, 0., 76.445, 0., "", "", "", "", "", "", "", "", 39244., 19347.5, 
  "", "", "", "", "", "", 5.46, "", "", "", 13.8, 86.75}, 
 {"MCO", "Europe", "Monaco", "2020-04-23", 94., 0., 3., 0., 2395.271, 0., 
  76.445, 0., "", "", "", "", "", "", "", "", 39244., 19347.5, "", "", "", 
  "", "", "", 5.46, "", "", "", 13.8, 86.75}, {"MCO", "Europe", "Monaco", 
  "2020-04-24", 94., 0., 4., 1., 2395.271, 0., 101.926, 25.482, "", "", "", 
  "", "", "", "", "", 39244., 19347.5, "", "", "", "", "", "", 5.46, "", "", 
  "", 13.8, 86.75}, {"MCO", "Europe", "Monaco", "2020-04-25", 94., 0., 4., 
  0., 2395.271, 0., 101.926, 0., "", "", "", "", "", "", "", "", 39244., 
  19347.5, "", "", "", "", "", "", 5.46, "", "", "", 13.8, 86.75}, 
 {"MCO", "Europe", "Monaco", "2020-04-26", 94., 0., 4., 0., 2395.271, 0., 
  101.926, 0., "", "", "", "", "", "", "", "", 39244., 19347.5, "", "", "", 
  "", "", "", 5.46, "", "", "", 13.8, 86.75}, {"MCO", "Europe", "Monaco", 
  "2020-04-27", 94., 0., 4., 0., 2395.271, 0., 101.926, 0., "", "", "", "", 
  "", "", "", "", 39244., 19347.5, "", "", "", "", "", "", 5.46, "", "", "", 
  13.8, 86.75}, {"MCO", "Europe", "Monaco", "2020-04-28", 95., 1., 4., 0., 
  2420.752, 25.482, 101.926, 0., "", "", "", "", "", "", "", "", 39244., 
  19347.5, "", "", "", "", "", "", 5.46, "", "", "", 13.8, 86.75}, 
 {"MCO", "Europe", "Monaco", "2020-04-29", 95., 0., 4., 0., 2420.752, 0., 
  101.926, 0., "", "", "", "", "", "", "", "", 39244., 19347.5, "", "", "", 
  "", "", "", 5.46, "", "", "", 13.8, 86.75}, {"MCO", "Europe", "Monaco", 
  "2020-04-30", 95., 0., 4., 0., 2420.752, 0., 101.926, 0., "", "", "", "", 
  "", "", "", "", 39244., 19347.5, "", "", "", "", "", "", 5.46, "", "", "", 
  13.8, 86.75}, {"MCO", "Europe", "Monaco", "2020-05-01", 95., 0., 4., 0., 
  2420.752, 0., 101.926, 0., "", "", "", "", "", "", "", "", 39244., 19347.5, 
  "", "", "", "", "", "", 5.46, "", "", "", 13.8, 86.75}, 
 {"MCO", "Europe", "Monaco", "2020-05-02", 95., 0., 4., 0., 2420.752, 0., 
  101.926, 0., "", "", "", "", "", "", "", "", 39244., 19347.5, "", "", "", 
  "", "", "", 5.46, "", "", "", 13.8, 86.75}, {"MCO", "Europe", "Monaco", 
  "2020-05-03", 95., 0., 4., 0., 2420.752, 0., 101.926, 0., "", "", "", "", 
  "", "", "", "", 39244., 19347.5, "", "", "", "", "", "", 5.46, "", "", "", 
  13.8, 86.75}, {"MCO", "Europe", "Monaco", "2020-05-04", 95., 0., 4., 0., 
  2420.752, 0., 101.926, 0., "", "", "", "", "", "", "", "", 39244., 19347.5, 
  "", "", "", "", "", "", 5.46, "", "", "", 13.8, 86.75}, 
 {"MCO", "Europe", "Monaco", "2020-05-05", 95., 0., 4., 0., 2420.752, 0., 
  101.926, 0., "", "", "", "", "", "", "", "", 39244., 19347.5, "", "", "", 
  "", "", "", 5.46, "", "", "", 13.8, 86.75}, {"MCO", "Europe", "Monaco", 
  "2020-05-06", 95., 0., 4., 0., 2420.752, 0., 101.926, 0., "", "", "", "", 
  "", "", "", "", 39244., 19347.5, "", "", "", "", "", "", 5.46, "", "", "", 
  13.8, 86.75}, {"MCO", "Europe", "Monaco", "2020-05-07", 95., 0., 4., 0., 
  2420.752, 0., 101.926, 0., "", "", "", "", "", "", "", "", 39244., 19347.5, 
  "", "", "", "", "", "", 5.46, "", "", "", 13.8, 86.75}, 
 {"MCO", "Europe", "Monaco", "2020-05-08", 95., 0., 4., 0., 2420.752, 0., 
  101.926, 0., "", "", "", "", "", "", "", "", 39244., 19347.5, "", "", "", 
  "", "", "", 5.46, "", "", "", 13.8, 86.75}, {"MCO", "Europe", "Monaco", 
  "2020-05-09", 95., 0., 4., 0., 2420.752, 0., 101.926, 0., "", "", "", "", 
  "", "", "", "", 39244., 19347.5, "", "", "", "", "", "", 5.46, "", "", "", 
  13.8, 86.75}, {"MCO", "Europe", "Monaco", "2020-05-10", 96., 1., 4., 0., 
  2446.234, 25.482, 101.926, 0., "", "", "", "", "", "", "", "", 39244., 
  19347.5, "", "", "", "", "", "", 5.46, "", "", "", 13.8, 86.75}, 
 {"MCO", "Europe", "Monaco", "2020-05-11", 96., 0., 4., 0., 2446.234, 0., 
  101.926, 0., "", "", "", "", "", "", "", "", 39244., 19347.5, "", "", "", 
  "", "", "", 5.46, "", "", "", 13.8, 86.75}, {"MCO", "Europe", "Monaco", 
  "2020-05-12", 96., 0., 4., 0., 2446.234, 0., 101.926, 0., "", "", "", "", 
  "", "", "", "", 39244., 19347.5, "", "", "", "", "", "", 5.46, "", "", "", 
  13.8, 86.75}, {"MCO", "Europe", "Monaco", "2020-05-13", 96., 0., 4., 0., 
  2446.234, 0., 101.926, 0., "", "", "", "", "", "", "", "", 39244., 19347.5, 
  "", "", "", "", "", "", 5.46, "", "", "", 13.8, 86.75}, 
 {"MCO", "Europe", "Monaco", "2020-05-14", 96., 0., 4., 0., 2446.234, 0., 
  101.926, 0., "", "", "", "", "", "", "", "", 39244., 19347.5, "", "", "", 
  "", "", "", 5.46, "", "", "", 13.8, 86.75}, {"MCO", "Europe", "Monaco", 
  "2020-05-15", 96., 0., 4., 0., 2446.234, 0., 101.926, 0., "", "", "", "", 
  "", "", "", "", 39244., 19347.5, "", "", "", "", "", "", 5.46, "", "", "", 
  13.8, 86.75}, {"MCO", "Europe", "Monaco", "2020-05-16", 96., 0., 5., 1., 
  2446.234, 0., 127.408, 25.482, "", "", "", "", "", "", "", "", 39244., 
  19347.5, "", "", "", "", "", "", 5.46, "", "", "", 13.8, 86.75}, 
 {"MCO", "Europe", "Monaco", "2020-05-17", 96., 0., 5., 0., 2446.234, 0., 
  127.408, 0., "", "", "", "", "", "", "", "", 39244., 19347.5, "", "", "", 
  "", "", "", 5.46, "", "", "", 13.8, 86.75}, {"MCO", "Europe", "Monaco", 
  "2020-05-18", 96., 0., 5., 0., 2446.234, 0., 127.408, 0., "", "", "", "", 
  "", "", "", "", 39244., 19347.5, "", "", "", "", "", "", 5.46, "", "", "", 
  13.8, 86.75}, {"MCO", "Europe", "Monaco", "2020-05-19", 97., 1., 5., 0., 
  2471.715, 25.482, 127.408, 0., "", "", "", "", "", "", "", "", 39244., 
  19347.5, "", "", "", "", "", "", 5.46, "", "", "", 13.8, 86.75}, 
 {"MCO", "Europe", "Monaco", "2020-05-20", 97., 0., 5., 0., 2471.715, 0., 
  127.408, 0., "", "", "", "", "", "", "", "", 39244., 19347.5, "", "", "", 
  "", "", "", 5.46, "", "", "", 13.8, 86.75}, {"MCO", "Europe", "Monaco", 
  "2020-05-21", 97., 0., 5., 0., 2471.715, 0., 127.408, 0., "", "", "", "", 
  "", "", "", "", 39244., 19347.5, "", "", "", "", "", "", 5.46, "", "", "", 
  13.8, 86.75}, {"MCO", "Europe", "Monaco", "2020-05-22", 97., 0., 5., 0., 
  2471.715, 0., 127.408, 0., "", "", "", "", "", "", "", "", 39244., 19347.5, 
  "", "", "", "", "", "", 5.46, "", "", "", 13.8, 86.75}, 
 {"MCO", "Europe", "Monaco", "2020-05-23", 97., 0., 5., 0., 2471.715, 0., 
  127.408, 0., "", "", "", "", "", "", "", "", 39244., 19347.5, "", "", "", 
  "", "", "", 5.46, "", "", "", 13.8, 86.75}, {"MCO", "Europe", "Monaco", 
  "2020-05-24", 98., 1., 5., 0., 2497.197, 25.482, 127.408, 0., "", "", "", 
  "", "", "", "", "", 39244., 19347.5, "", "", "", "", "", "", 5.46, "", "", 
  "", 13.8, 86.75}, {"MCO", "Europe", "Monaco", "2020-05-25", 98., 0., 5., 
  0., 2497.197, 0., 127.408, 0., "", "", "", "", "", "", "", "", 39244., 
  19347.5, "", "", "", "", "", "", 5.46, "", "", "", 13.8, 86.75}, 
 {"MCO", "Europe", "Monaco", "2020-05-26", 98., 0., 5., 0., 2497.197, 0., 
  127.408, 0., "", "", "", "", "", "", "", "", 39244., 19347.5, "", "", "", 
  "", "", "", 5.46, "", "", "", 13.8, 86.75}, {"MCO", "Europe", "Monaco", 
  "2020-05-27", 98., 0., 5., 0., 2497.197, 0., 127.408, 0., "", "", "", "", 
  "", "", "", "", 39244., 19347.5, "", "", "", "", "", "", 5.46, "", "", "", 
  13.8, 86.75}, {"MCO", "Europe", "Monaco", "2020-05-28", 98., 0., 5., 0., 
  2497.197, 0., 127.408, 0., "", "", "", "", "", "", "", "", 39244., 19347.5, 
  "", "", "", "", "", "", 5.46, "", "", "", 13.8, 86.75}, 
 {"MCO", "Europe", "Monaco", "2020-05-29", 98., 0., 5., 0., 2497.197, 0., 
  127.408, 0., "", "", "", "", "", "", "", "", 39244., 19347.5, "", "", "", 
  "", "", "", 5.46, "", "", "", 13.8, 86.75}, {"MCO", "Europe", "Monaco", 
  "2020-05-30", 98., 0., 5., 0., 2497.197, 0., 127.408, 0., "", "", "", "", 
  "", "", "", "", 39244., 19347.5, "", "", "", "", "", "", 5.46, "", "", "", 
  13.8, 86.75}, {"MCO", "Europe", "Monaco", "2020-05-31", 99., 1., 5., 0., 
  2522.679, 25.482, 127.408, 0., "", "", "", "", "", "", "", "", 39244., 
  19347.5, "", "", "", "", "", "", 5.46, "", "", "", 13.8, 86.75}, 
 {"MCO", "Europe", "Monaco", "2020-06-01", 99., 0., 5., 0., 2522.679, 0., 
  127.408, 0., "", "", "", "", "", "", "", "", 39244., 19347.5, "", "", "", 
  "", "", "", 5.46, "", "", "", 13.8, 86.75}, {"MCO", "Europe", "Monaco", 
  "2020-06-02", 99., 0., 5., 0., 2522.679, 0., 127.408, 0., "", "", "", "", 
  "", "", "", "", 39244., 19347.5, "", "", "", "", "", "", 5.46, "", "", "", 
  13.8, 86.75}, {"MCO", "Europe", "Monaco", "2020-06-03", 99., 0., 5., 0., 
  2522.679, 0., 127.408, 0., "", "", "", "", "", "", "", "", 39244., 19347.5, 
  "", "", "", "", "", "", 5.46, "", "", "", 13.8, 86.75}, 
 {"MCO", "Europe", "Monaco", "2020-06-04", 99., 0., 5., 0., 2522.679, 0., 
  127.408, 0., "", "", "", "", "", "", "", "", 39244., 19347.5, "", "", "", 
  "", "", "", 5.46, "", "", "", 13.8, 86.75}, {"MCO", "Europe", "Monaco", 
  "2020-06-05", 99., 0., 5., 0., 2522.679, 0., 127.408, 0., "", "", "", "", 
  "", "", "", "", 39244., 19347.5, "", "", "", "", "", "", 5.46, "", "", "", 
  13.8, 86.75}, {"MCO", "Europe", "Monaco", "2020-06-06", 99., 0., 5., 0., 
  2522.679, 0., 127.408, 0., "", "", "", "", "", "", "", "", 39244., 19347.5, 
  "", "", "", "", "", "", 5.46, "", "", "", 13.8, 86.75}, 
 {"MCO", "Europe", "Monaco", "2020-06-07", 99., 0., 5., 0., 2522.679, 0., 
  127.408, 0., "", "", "", "", "", "", "", "", 39244., 19347.5, "", "", "", 
  "", "", "", 5.46, "", "", "", 13.8, 86.75}, {"MCO", "Europe", "Monaco", 
  "2020-06-08", 99., 0., 5., 0., 2522.679, 0., 127.408, 0., "", "", "", "", 
  "", "", "", "", 39244., 19347.5, "", "", "", "", "", "", 5.46, "", "", "", 
  13.8, 86.75}, {"MCO", "Europe", "Monaco", "2020-06-09", 99., 0., 5., 0., 
  2522.679, 0., 127.408, 0., "", "", "", "", "", "", "", "", 39244., 19347.5, 
  "", "", "", "", "", "", 5.46, "", "", "", 13.8, 86.75}, 
 {"MCO", "Europe", "Monaco", "2020-06-10", 99., 0., 5., 0., 2522.679, 0., 
  127.408, 0., "", "", "", "", "", "", "", "", 39244., 19347.5, "", "", "", 
  "", "", "", 5.46, "", "", "", 13.8, 86.75}, {"MCO", "Europe", "Monaco", 
  "2020-06-11", 99., 0., 5., 0., 2522.679, 0., 127.408, 0., "", "", "", "", 
  "", "", "", "", 39244., 19347.5, "", "", "", "", "", "", 5.46, "", "", "", 
  13.8, 86.75}, {"MCO", "Europe", "Monaco", "2020-06-12", 99., 0., 5., 0., 
  2522.679, 0., 127.408, 0., "", "", "", "", "", "", "", "", 39244., 19347.5, 
  "", "", "", "", "", "", 5.46, "", "", "", 13.8, 86.75}, 
 {"MCO", "Europe", "Monaco", "2020-06-13", 99., 0., 5., 0., 2522.679, 0., 
  127.408, 0., "", "", "", "", "", "", "", "", 39244., 19347.5, "", "", "", 
  "", "", "", 5.46, "", "", "", 13.8, 86.75}, {"MCO", "Europe", "Monaco", 
  "2020-06-14", 99., 0., 5., 0., 2522.679, 0., 127.408, 0., "", "", "", "", 
  "", "", "", "", 39244., 19347.5, "", "", "", "", "", "", 5.46, "", "", "", 
  13.8, 86.75}, {"MCO", "Europe", "Monaco", "2020-06-15", 99., 0., 5., 0., 
  2522.679, 0., 127.408, 0., "", "", "", "", "", "", "", "", 39244., 19347.5, 
  "", "", "", "", "", "", 5.46, "", "", "", 13.8, 86.75}, 
 {"MCO", "Europe", "Monaco", "2020-06-16", 99., 0., 5., 0., 2522.679, 0., 
  127.408, 0., "", "", "", "", "", "", "", "", 39244., 19347.5, "", "", "", 
  "", "", "", 5.46, "", "", "", 13.8, 86.75}, {"MCO", "Europe", "Monaco", 
  "2020-06-17", 99., 0., 5., 0., 2522.679, 0., 127.408, 0., "", "", "", "", 
  "", "", "", "", 39244., 19347.5, "", "", "", "", "", "", 5.46, "", "", "", 
  13.8, 86.75}, {"MCO", "Europe", "Monaco", "2020-06-18", 99., 0., 5., 0., 
  2522.679, 0., 127.408, 0., "", "", "", "", "", "", "", "", 39244., 19347.5, 
  "", "", "", "", "", "", 5.46, "", "", "", 13.8, 86.75}, 
 {"MCO", "Europe", "Monaco", "2020-06-19", 99., 0., 5., 0., 2522.679, 0., 
  127.408, 0., "", "", "", "", "", "", "", "", 39244., 19347.5, "", "", "", 
  "", "", "", 5.46, "", "", "", 13.8, 86.75}, {"MCO", "Europe", "Monaco", 
  "2020-06-20", 99., 0., 5., 0., 2522.679, 0., 127.408, 0., "", "", "", "", 
  "", "", "", "", 39244., 19347.5, "", "", "", "", "", "", 5.46, "", "", "", 
  13.8, 86.75}, {"MCO", "Europe", "Monaco", "2020-06-21", 99., 0., 5., 0., 
  2522.679, 0., 127.408, 0., "", "", "", "", "", "", "", "", 39244., 19347.5, 
  "", "", "", "", "", "", 5.46, "", "", "", 13.8, 86.75}, 
 {"MCO", "Europe", "Monaco", "2020-06-22", 100., 1., 5., 0., 2548.16, 25.482, 
  127.408, 0., "", "", "", "", "", "", "", "", 39244., 19347.5, "", "", "", 
  "", "", "", 5.46, "", "", "", 13.8, 86.75}, {"MCO", "Europe", "Monaco", 
  "2020-06-23", 101., 1., 5., 0., 2573.642, 25.482, 127.408, 0., "", "", "", 
  "", "", "", "", "", 39244., 19347.5, "", "", "", "", "", "", 5.46, "", "", 
  "", 13.8, 86.75}, {"MCO", "Europe", "Monaco", "2020-06-24", 101., 0., 5., 
  0., 2573.642, 0., 127.408, 0., "", "", "", "", "", "", "", "", 39244., 
  19347.5, "", "", "", "", "", "", 5.46, "", "", "", 13.8, 86.75}, 
 {"MCO", "Europe", "Monaco", "2020-06-25", 102., 1., 5., 0., 2599.123, 
  25.482, 127.408, 0., "", "", "", "", "", "", "", "", 39244., 19347.5, "", 
  "", "", "", "", "", 5.46, "", "", "", 13.8, 86.75}, 
 {"MCO", "Europe", "Monaco", "2020-06-26", 102., 0., 5., 0., 2599.123, 0., 
  127.408, 0., "", "", "", "", "", "", "", "", 39244., 19347.5, "", "", "", 
  "", "", "", 5.46, "", "", "", 13.8, 86.75}, {"MCO", "Europe", "Monaco", 
  "2020-06-27", 102., 0., 5., 0., 2599.123, 0., 127.408, 0., "", "", "", "", 
  "", "", "", "", 39244., 19347.5, "", "", "", "", "", "", 5.46, "", "", "", 
  13.8, 86.75}, {"MCO", "Europe", "Monaco", "2020-06-28", 103., 1., 5., 0., 
  2624.605, 25.482, 127.408, 0., "", "", "", "", "", "", "", "", 39244., 
  19347.5, "", "", "", "", "", "", 5.46, "", "", "", 13.8, 86.75}, 
 {"MCO", "Europe", "Monaco", "2020-06-29", 103., 0., 5., 0., 2624.605, 0., 
  127.408, 0., "", "", "", "", "", "", "", "", 39244., 19347.5, "", "", "", 
  "", "", "", 5.46, "", "", "", 13.8, 86.75}, {"MCO", "Europe", "Monaco", 
  "2020-06-30", 103., 0., 5., 0., 2624.605, 0., 127.408, 0., "", "", "", "", 
  "", "", "", "", 39244., 19347.5, "", "", "", "", "", "", 5.46, "", "", "", 
  13.8, 86.75}, {"MCO", "Europe", "Monaco", "2020-07-01", 103., 0., 5., 0., 
  2624.605, 0., 127.408, 0., "", "", "", "", "", "", "", "", 39244., 19347.5, 
  "", "", "", "", "", "", 5.46, "", "", "", 13.8, 86.75}, 
 {"MCO", "Europe", "Monaco", "2020-07-02", 103., 0., 5., 0., 2624.605, 0., 
  127.408, 0., "", "", "", "", "", "", "", "", 39244., 19347.5, "", "", "", 
  "", "", "", 5.46, "", "", "", 13.8, 86.75}, {"MCO", "Europe", "Monaco", 
  "2020-07-03", 106., 3., 5., 0., 2701.05, 76.445, 127.408, 0., "", "", "", 
  "", "", "", "", "", 39244., 19347.5, "", "", "", "", "", "", 5.46, "", "", 
  "", 13.8, 86.75}, {"MCO", "Europe", "Monaco", "2020-07-04", 106., 0., 5., 
  0., 2701.05, 0., 127.408, 0., "", "", "", "", "", "", "", "", 39244., 
  19347.5, "", "", "", "", "", "", 5.46, "", "", "", 13.8, 86.75}, 
 {"MCO", "Europe", "Monaco", "2020-07-05", 106., 0., 5., 0., 2701.05, 0., 
  127.408, 0., "", "", "", "", "", "", "", "", 39244., 19347.5, "", "", "", 
  "", "", "", 5.46, "", "", "", 13.8, 86.75}, {"MCO", "Europe", "Monaco", 
  "2020-07-06", 108., 2., 5., 0., 2752.013, 50.963, 127.408, 0., "", "", "", 
  "", "", "", "", "", 39244., 19347.5, "", "", "", "", "", "", 5.46, "", "", 
  "", 13.8, 86.75}, {"MCO", "Europe", "Monaco", "2020-07-07", 108., 0., 5., 
  0., 2752.013, 0., 127.408, 0., "", "", "", "", "", "", "", "", 39244., 
  19347.5, "", "", "", "", "", "", 5.46, "", "", "", 13.8, 86.75}, 
 {"MCO", "Europe", "Monaco", "2020-07-08", 108., 0., 5., 0., 2752.013, 0., 
  127.408, 0., "", "", "", "", "", "", "", "", 39244., 19347.5, "", "", "", 
  "", "", "", 5.46, "", "", "", 13.8, 86.75}, {"MNG", "Asia", "Mongolia", 
  "2020-03-10", 1., 1., 0., 0., 0.305, 0.305, 0., 0., "", "", "", "", "", "", 
  "", 57.41, 3.278292*^6, 1.98, 28.6, 4.031, 2.421, 11840.846, 0.5, 460.043, 
  4.82, 5.5, 46.5, 71.18, 7., 69.87}, {"MNG", "Asia", "Mongolia", 
  "2020-03-15", 1., 0., 0., 0., 0.305, 0., 0., 0., "", "", "", "", "", "", 
  "", 57.41, 3.278292*^6, 1.98, 28.6, 4.031, 2.421, 11840.846, 0.5, 460.043, 
  4.82, 5.5, 46.5, 71.18, 7., 69.87}, {"MNG", "Asia", "Mongolia", 
  "2020-03-18", 4., 3., 0., 0., 1.22, 0.915, 0., 0., "", "", "", "", "", "", 
  "", 49.07, 3.278292*^6, 1.98, 28.6, 4.031, 2.421, 11840.846, 0.5, 460.043, 
  4.82, 5.5, 46.5, 71.18, 7., 69.87}, {"MNG", "Asia", "Mongolia", 
  "2020-03-19", 5., 1., 0., 0., 1.525, 0.305, 0., 0., "", "", "", "", "", "", 
  "", 49.07, 3.278292*^6, 1.98, 28.6, 4.031, 2.421, 11840.846, 0.5, 460.043, 
  4.82, 5.5, 46.5, 71.18, 7., 69.87}, {"MNG", "Asia", "Mongolia", 
  "2020-03-20", 5., 0., 0., 0., 1.525, 0., 0., 0., "", "", "", "", "", "", 
  "", 49.07, 3.278292*^6, 1.98, 28.6, 4.031, 2.421, 11840.846, 0.5, 460.043, 
  4.82, 5.5, 46.5, 71.18, 7., 69.87}, {"MNG", "Asia", "Mongolia", 
  "2020-03-21", 6., 1., 0., 0., 1.83, 0.305, 0., 0., "", "", "", "", "", "", 
  "", 49.07, 3.278292*^6, 1.98, 28.6, 4.031, 2.421, 11840.846, 0.5, 460.043, 
  4.82, 5.5, 46.5, 71.18, 7., 69.87}, {"MNG", "Asia", "Mongolia", 
  "2020-03-22", 10., 4., 0., 0., 3.05, 1.22, 0., 0., "", "", "", "", "", "", 
  "", 49.07, 3.278292*^6, 1.98, 28.6, 4.031, 2.421, 11840.846, 0.5, 460.043, 
  4.82, 5.5, 46.5, 71.18, 7., 69.87}, {"MNG", "Asia", "Mongolia", 
  "2020-03-23", 10., 0., 0., 0., 3.05, 0., 0., 0., "", "", "", "", "", "", 
  "", 60.19, 3.278292*^6, 1.98, 28.6, 4.031, 2.421, 11840.846, 0.5, 460.043, 
  4.82, 5.5, 46.5, 71.18, 7., 69.87}, {"MNG", "Asia", "Mongolia", 
  "2020-03-24", 10., 0., 0., 0., 3.05, 0., 0., 0., "", "", "", "", "", "", 
  "", 62.96, 3.278292*^6, 1.98, 28.6, 4.031, 2.421, 11840.846, 0.5, 460.043, 
  4.82, 5.5, 46.5, 71.18, 7., 69.87}, {"MNG", "Asia", "Mongolia", 
  "2020-03-25", 10., 0., 0., 0., 3.05, 0., 0., 0., "", "", "", "", "", "", 
  "", 62.96, 3.278292*^6, 1.98, 28.6, 4.031, 2.421, 11840.846, 0.5, 460.043, 
  4.82, 5.5, 46.5, 71.18, 7., 69.87}, {"MNG", "Asia", "Mongolia", 
  "2020-03-26", 10., 0., 0., 0., 3.05, 0., 0., 0., "", "", "", "", "", "", 
  "", 62.96, 3.278292*^6, 1.98, 28.6, 4.031, 2.421, 11840.846, 0.5, 460.043, 
  4.82, 5.5, 46.5, 71.18, 7., 69.87}, {"MNG", "Asia", "Mongolia", 
  "2020-03-27", 11., 1., 0., 0., 3.355, 0.305, 0., 0., "", "", "", "", "", 
  "", "", 62.96, 3.278292*^6, 1.98, 28.6, 4.031, 2.421, 11840.846, 0.5, 
  460.043, 4.82, 5.5, 46.5, 71.18, 7., 69.87}, 
 {"MNG", "Asia", "Mongolia", "2020-03-28", 11., 0., 0., 0., 3.355, 0., 0., 
  0., "", "", "", "", "", "", "", 62.96, 3.278292*^6, 1.98, 28.6, 4.031, 
  2.421, 11840.846, 0.5, 460.043, 4.82, 5.5, 46.5, 71.18, 7., 69.87}, 
 {"MNG", "Asia", "Mongolia", "2020-03-29", 12., 1., 0., 0., 3.66, 0.305, 0., 
  0., "", "", "", "", "", "", "", 62.96, 3.278292*^6, 1.98, 28.6, 4.031, 
  2.421, 11840.846, 0.5, 460.043, 4.82, 5.5, 46.5, 71.18, 7., 69.87}, 
 {"MNG", "Asia", "Mongolia", "2020-03-30", 12., 0., 0., 0., 3.66, 0., 0., 0., 
  "", "", "", "", "", "", "", 62.96, 3.278292*^6, 1.98, 28.6, 4.031, 2.421, 
  11840.846, 0.5, 460.043, 4.82, 5.5, 46.5, 71.18, 7., 69.87}, 
 {"MNG", "Asia", "Mongolia", "2020-03-31", 12., 0., 0., 0., 3.66, 0., 0., 0., 
  "", "", "", "", "", "", "", 62.96, 3.278292*^6, 1.98, 28.6, 4.031, 2.421, 
  11840.846, 0.5, 460.043, 4.82, 5.5, 46.5, 71.18, 7., 69.87}, 
 {"MNG", "Asia", "Mongolia", "2020-04-01", 12., 0., 0., 0., 3.66, 0., 0., 0., 
  "", "", "", "", "", "", "", 62.96, 3.278292*^6, 1.98, 28.6, 4.031, 2.421, 
  11840.846, 0.5, 460.043, 4.82, 5.5, 46.5, 71.18, 7., 69.87}, 
 {"MNG", "Asia", "Mongolia", "2020-04-02", 14., 2., 0., 0., 4.271, 0.61, 0., 
  0., "", "", "", "", "", "", "", 62.96, 3.278292*^6, 1.98, 28.6, 4.031, 
  2.421, 11840.846, 0.5, 460.043, 4.82, 5.5, 46.5, 71.18, 7., 69.87}, 
 {"MNG", "Asia", "Mongolia", "2020-04-03", 14., 0., 0., 0., 4.271, 0., 0., 
  0., "", "", "", "", "", "", "", 62.96, 3.278292*^6, 1.98, 28.6, 4.031, 
  2.421, 11840.846, 0.5, 460.043, 4.82, 5.5, 46.5, 71.18, 7., 69.87}, 
 {"MNG", "Asia", "Mongolia", "2020-04-04", 14., 0., 0., 0., 4.271, 0., 0., 
  0., "", "", "", "", "", "", "", 62.96, 3.278292*^6, 1.98, 28.6, 4.031, 
  2.421, 11840.846, 0.5, 460.043, 4.82, 5.5, 46.5, 71.18, 7., 69.87}, 
 {"MNG", "Asia", "Mongolia", "2020-04-05", 14., 0., 0., 0., 4.271, 0., 0., 
  0., "", "", "", "", "", "", "", 65.74, 3.278292*^6, 1.98, 28.6, 4.031, 
  2.421, 11840.846, 0.5, 460.043, 4.82, 5.5, 46.5, 71.18, 7., 69.87}, 
 {"MNG", "Asia", "Mongolia", "2020-04-06", 14., 0., 0., 0., 4.271, 0., 0., 
  0., "", "", "", "", "", "", "", 65.74, 3.278292*^6, 1.98, 28.6, 4.031, 
  2.421, 11840.846, 0.5, 460.043, 4.82, 5.5, 46.5, 71.18, 7., 69.87}, 
 {"MNG", "Asia", "Mongolia", "2020-04-07", 15., 1., 0., 0., 4.576, 0.305, 0., 
  0., "", "", "", "", "", "", "", 65.74, 3.278292*^6, 1.98, 28.6, 4.031, 
  2.421, 11840.846, 0.5, 460.043, 4.82, 5.5, 46.5, 71.18, 7., 69.87}, 
 {"MNG", "Asia", "Mongolia", "2020-04-08", 15., 0., 0., 0., 4.576, 0., 0., 
  0., "", "", "", "", "", "", "", 65.74, 3.278292*^6, 1.98, 28.6, 4.031, 
  2.421, 11840.846, 0.5, 460.043, 4.82, 5.5, 46.5, 71.18, 7., 69.87}, 
 {"MNG", "Asia", "Mongolia", "2020-04-09", 16., 1., 0., 0., 4.881, 0.305, 0., 
  0., "", "", "", "", "", "", "", 65.74, 3.278292*^6, 1.98, 28.6, 4.031, 
  2.421, 11840.846, 0.5, 460.043, 4.82, 5.5, 46.5, 71.18, 7., 69.87}, 
 {"MNG", "Asia", "Mongolia", "2020-04-10", 16., 0., 0., 0., 4.881, 0., 0., 
  0., "", "", "", "", "", "", "", 65.74, 3.278292*^6, 1.98, 28.6, 4.031, 
  2.421, 11840.846, 0.5, 460.043, 4.82, 5.5, 46.5, 71.18, 7., 69.87}, 
 {"MNG", "Asia", "Mongolia", "2020-04-11", 16., 0., 0., 0., 4.881, 0., 0., 
  0., "", "", "", "", "", "", "", 65.74, 3.278292*^6, 1.98, 28.6, 4.031, 
  2.421, 11840.846, 0.5, 460.043, 4.82, 5.5, 46.5, 71.18, 7., 69.87}, 
 {"MNG", "Asia", "Mongolia", "2020-04-12", 16., 0., 0., 0., 4.881, 0., 0., 
  0., "", "", "", "", "", "", "", 65.74, 3.278292*^6, 1.98, 28.6, 4.031, 
  2.421, 11840.846, 0.5, 460.043, 4.82, 5.5, 46.5, 71.18, 7., 69.87}, 
 {"MNG", "Asia", "Mongolia", "2020-04-13", 16., 0., 0., 0., 4.881, 0., 0., 
  0., "", "", "", "", "", "", "", 65.74, 3.278292*^6, 1.98, 28.6, 4.031, 
  2.421, 11840.846, 0.5, 460.043, 4.82, 5.5, 46.5, 71.18, 7., 69.87}, 
 {"MNG", "Asia", "Mongolia", "2020-04-14", 16., 0., 0., 0., 4.881, 0., 0., 
  0., "", "", "", "", "", "", "", 65.74, 3.278292*^6, 1.98, 28.6, 4.031, 
  2.421, 11840.846, 0.5, 460.043, 4.82, 5.5, 46.5, 71.18, 7., 69.87}, 
 {"MNG", "Asia", "Mongolia", "2020-04-15", 30., 14., 0., 0., 9.151, 4.271, 
  0., 0., "", "", "", "", "", "", "", 65.74, 3.278292*^6, 1.98, 28.6, 4.031, 
  2.421, 11840.846, 0.5, 460.043, 4.82, 5.5, 46.5, 71.18, 7., 69.87}, 
 {"MNG", "Asia", "Mongolia", "2020-04-16", 30., 0., 0., 0., 9.151, 0., 0., 
  0., "", "", "", "", "", "", "", 65.74, 3.278292*^6, 1.98, 28.6, 4.031, 
  2.421, 11840.846, 0.5, 460.043, 4.82, 5.5, 46.5, 71.18, 7., 69.87}, 
 {"MNG", "Asia", "Mongolia", "2020-04-17", 31., 1., 0., 0., 9.456, 0.305, 0., 
  0., "", "", "", "", "", "", "", 65.74, 3.278292*^6, 1.98, 28.6, 4.031, 
  2.421, 11840.846, 0.5, 460.043, 4.82, 5.5, 46.5, 71.18, 7., 69.87}, 
 {"MNG", "Asia", "Mongolia", "2020-04-18", 31., 0., 0., 0., 9.456, 0., 0., 
  0., "", "", "", "", "", "", "", 65.74, 3.278292*^6, 1.98, 28.6, 4.031, 
  2.421, 11840.846, 0.5, 460.043, 4.82, 5.5, 46.5, 71.18, 7., 69.87}, 
 {"MNG", "Asia", "Mongolia", "2020-04-19", 31., 0., 0., 0., 9.456, 0., 0., 
  0., "", "", "", "", "", "", "", 65.74, 3.278292*^6, 1.98, 28.6, 4.031, 
  2.421, 11840.846, 0.5, 460.043, 4.82, 5.5, 46.5, 71.18, 7., 69.87}, 
 {"MNG", "Asia", "Mongolia", "2020-04-20", 32., 1., 0., 0., 9.761, 0.305, 0., 
  0., "", "", "", "", "", "", "", 65.74, 3.278292*^6, 1.98, 28.6, 4.031, 
  2.421, 11840.846, 0.5, 460.043, 4.82, 5.5, 46.5, 71.18, 7., 69.87}, 
 {"MNG", "Asia", "Mongolia", "2020-04-21", 34., 2., 0., 0., 10.371, 0.61, 0., 
  0., "", "", "", "", "", "", "", 65.74, 3.278292*^6, 1.98, 28.6, 4.031, 
  2.421, 11840.846, 0.5, 460.043, 4.82, 5.5, 46.5, 71.18, 7., 69.87}, 
 {"MNG", "Asia", "Mongolia", "2020-04-22", 35., 1., 0., 0., 10.676, 0.305, 
  0., 0., "", "", "", "", "", "", "", 65.74, 3.278292*^6, 1.98, 28.6, 4.031, 
  2.421, 11840.846, 0.5, 460.043, 4.82, 5.5, 46.5, 71.18, 7., 69.87}, 
 {"MNG", "Asia", "Mongolia", "2020-04-23", 35., 0., 0., 0., 10.676, 0., 0., 
  0., "", "", "", "", "", "", "", 65.74, 3.278292*^6, 1.98, 28.6, 4.031, 
  2.421, 11840.846, 0.5, 460.043, 4.82, 5.5, 46.5, 71.18, 7., 69.87}, 
 {"MNG", "Asia", "Mongolia", "2020-04-24", 36., 1., 0., 0., 10.981, 0.305, 
  0., 0., "", "", "", "", "", "", "", 65.74, 3.278292*^6, 1.98, 28.6, 4.031, 
  2.421, 11840.846, 0.5, 460.043, 4.82, 5.5, 46.5, 71.18, 7., 69.87}, 
 {"MNG", "Asia", "Mongolia", "2020-04-25", 36., 0., 0., 0., 10.981, 0., 0., 
  0., "", "", "", "", "", "", "", 65.74, 3.278292*^6, 1.98, 28.6, 4.031, 
  2.421, 11840.846, 0.5, 460.043, 4.82, 5.5, 46.5, 71.18, 7., 69.87}, 
 {"MNG", "Asia", "Mongolia", "2020-04-26", 38., 2., 0., 0., 11.591, 0.61, 0., 
  0., "", "", "", "", "", "", "", 65.74, 3.278292*^6, 1.98, 28.6, 4.031, 
  2.421, 11840.846, 0.5, 460.043, 4.82, 5.5, 46.5, 71.18, 7., 69.87}, 
 {"MNG", "Asia", "Mongolia", "2020-04-27", 38., 0., 0., 0., 11.591, 0., 0., 
  0., "", "", "", "", "", "", "", 65.74, 3.278292*^6, 1.98, 28.6, 4.031, 
  2.421, 11840.846, 0.5, 460.043, 4.82, 5.5, 46.5, 71.18, 7., 69.87}, 
 {"MNG", "Asia", "Mongolia", "2020-04-28", 38., 0., 0., 0., 11.591, 0., 0., 
  0., "", "", "", "", "", "", "", 65.74, 3.278292*^6, 1.98, 28.6, 4.031, 
  2.421, 11840.846, 0.5, 460.043, 4.82, 5.5, 46.5, 71.18, 7., 69.87}, 
 {"MNG", "Asia", "Mongolia", "2020-04-29", 38., 0., 0., 0., 11.591, 0., 0., 
  0., "", "", "", "", "", "", "", 65.74, 3.278292*^6, 1.98, 28.6, 4.031, 
  2.421, 11840.846, 0.5, 460.043, 4.82, 5.5, 46.5, 71.18, 7., 69.87}, 
 {"MNG", "Asia", "Mongolia", "2020-04-30", 38., 0., 0., 0., 11.591, 0., 0., 
  0., "", "", "", "", "", "", "", 65.74, 3.278292*^6, 1.98, 28.6, 4.031, 
  2.421, 11840.846, 0.5, 460.043, 4.82, 5.5, 46.5, 71.18, 7., 69.87}, 
 {"MNG", "Asia", "Mongolia", "2020-05-01", 38., 0., 0., 0., 11.591, 0., 0., 
  0., "", "", "", "", "", "", "", 65.74, 3.278292*^6, 1.98, 28.6, 4.031, 
  2.421, 11840.846, 0.5, 460.043, 4.82, 5.5, 46.5, 71.18, 7., 69.87}, 
 {"MNG", "Asia", "Mongolia", "2020-05-02", 39., 1., 0., 0., 11.896, 0.305, 
  0., 0., "", "", "", "", "", "", "", 65.74, 3.278292*^6, 1.98, 28.6, 4.031, 
  2.421, 11840.846, 0.5, 460.043, 4.82, 5.5, 46.5, 71.18, 7., 69.87}, 
 {"MNG", "Asia", "Mongolia", "2020-05-03", 39., 0., 0., 0., 11.896, 0., 0., 
  0., "", "", "", "", "", "", "", 65.74, 3.278292*^6, 1.98, 28.6, 4.031, 
  2.421, 11840.846, 0.5, 460.043, 4.82, 5.5, 46.5, 71.18, 7., 69.87}, 
 {"MNG", "Asia", "Mongolia", "2020-05-04", 40., 1., 0., 0., 12.201, 0.305, 
  0., 0., "", "", "", "", "", "", "", 65.74, 3.278292*^6, 1.98, 28.6, 4.031, 
  2.421, 11840.846, 0.5, 460.043, 4.82, 5.5, 46.5, 71.18, 7., 69.87}, 
 {"MNG", "Asia", "Mongolia", "2020-05-05", 41., 1., 0., 0., 12.507, 0.305, 
  0., 0., "", "", "", "", "", "", "", 90.74, 3.278292*^6, 1.98, 28.6, 4.031, 
  2.421, 11840.846, 0.5, 460.043, 4.82, 5.5, 46.5, 71.18, 7., 69.87}, 
 {"MNG", "Asia", "Mongolia", "2020-05-06", 41., 0., 0., 0., 12.507, 0., 0., 
  0., "", "", "", "", "", "", "", 90.74, 3.278292*^6, 1.98, 28.6, 4.031, 
  2.421, 11840.846, 0.5, 460.043, 4.82, 5.5, 46.5, 71.18, 7., 69.87}, 
 {"MNG", "Asia", "Mongolia", "2020-05-07", 41., 0., 0., 0., 12.507, 0., 0., 
  0., "", "", "", "", "", "", "", 90.74, 3.278292*^6, 1.98, 28.6, 4.031, 
  2.421, 11840.846, 0.5, 460.043, 4.82, 5.5, 46.5, 71.18, 7., 69.87}, 
 {"MNG", "Asia", "Mongolia", "2020-05-08", 42., 1., 0., 0., 12.812, 0.305, 
  0., 0., "", "", "", "", "", "", "", 65.74, 3.278292*^6, 1.98, 28.6, 4.031, 
  2.421, 11840.846, 0.5, 460.043, 4.82, 5.5, 46.5, 71.18, 7., 69.87}, 
 {"MNG", "Asia", "Mongolia", "2020-05-09", 42., 0., 0., 0., 12.812, 0., 0., 
  0., "", "", "", "", "", "", "", 62.96, 3.278292*^6, 1.98, 28.6, 4.031, 
  2.421, 11840.846, 0.5, 460.043, 4.82, 5.5, 46.5, 71.18, 7., 69.87}, 
 {"MNG", "Asia", "Mongolia", "2020-05-10", 42., 0., 0., 0., 12.812, 0., 0., 
  0., "", "", "", "", "", "", "", 62.96, 3.278292*^6, 1.98, 28.6, 4.031, 
  2.421, 11840.846, 0.5, 460.043, 4.82, 5.5, 46.5, 71.18, 7., 69.87}, 
 {"MNG", "Asia", "Mongolia", "2020-05-11", 42., 0., 0., 0., 12.812, 0., 0., 
  0., "", "", "", "", "", "", "", 62.96, 3.278292*^6, 1.98, 28.6, 4.031, 
  2.421, 11840.846, 0.5, 460.043, 4.82, 5.5, 46.5, 71.18, 7., 69.87}, 
 {"MNG", "Asia", "Mongolia", "2020-05-12", 42., 0., 0., 0., 12.812, 0., 0., 
  0., "", "", "", "", "", "", "", 62.96, 3.278292*^6, 1.98, 28.6, 4.031, 
  2.421, 11840.846, 0.5, 460.043, 4.82, 5.5, 46.5, 71.18, 7., 69.87}, 
 {"MNG", "Asia", "Mongolia", "2020-05-13", 42., 0., 0., 0., 12.812, 0., 0., 
  0., "", "", "", "", "", "", "", 62.96, 3.278292*^6, 1.98, 28.6, 4.031, 
  2.421, 11840.846, 0.5, 460.043, 4.82, 5.5, 46.5, 71.18, 7., 69.87}, 
 {"MNG", "Asia", "Mongolia", "2020-05-14", 61., 19., 0., 0., 18.607, 5.796, 
  0., 0., "", "", "", "", "", "", "", 62.96, 3.278292*^6, 1.98, 28.6, 4.031, 
  2.421, 11840.846, 0.5, 460.043, 4.82, 5.5, 46.5, 71.18, 7., 69.87}, 
 {"MNG", "Asia", "Mongolia", "2020-05-15", 61., 0., 0., 0., 18.607, 0., 0., 
  0., "", "", "", "", "", "", "", 62.96, 3.278292*^6, 1.98, 28.6, 4.031, 
  2.421, 11840.846, 0.5, 460.043, 4.82, 5.5, 46.5, 71.18, 7., 69.87}, 
 {"MNG", "Asia", "Mongolia", "2020-05-16", 135., 74., 0., 0., 41.18, 22.573, 
  0., 0., "", "", "", "", "", "", "", 62.96, 3.278292*^6, 1.98, 28.6, 4.031, 
  2.421, 11840.846, 0.5, 460.043, 4.82, 5.5, 46.5, 71.18, 7., 69.87}, 
 {"MNG", "Asia", "Mongolia", "2020-05-17", 136., 1., 0., 0., 41.485, 0.305, 
  0., 0., "", "", "", "", "", "", "", 62.96, 3.278292*^6, 1.98, 28.6, 4.031, 
  2.421, 11840.846, 0.5, 460.043, 4.82, 5.5, 46.5, 71.18, 7., 69.87}, 
 {"MNG", "Asia", "Mongolia", "2020-05-18", 140., 4., 0., 0., 42.705, 1.22, 
  0., 0., "", "", "", "", "", "", "", 62.96, 3.278292*^6, 1.98, 28.6, 4.031, 
  2.421, 11840.846, 0.5, 460.043, 4.82, 5.5, 46.5, 71.18, 7., 69.87}, 
 {"MNG", "Asia", "Mongolia", "2020-05-19", 140., 0., 0., 0., 42.705, 0., 0., 
  0., "", "", "", "", "", "", "", 62.96, 3.278292*^6, 1.98, 28.6, 4.031, 
  2.421, 11840.846, 0.5, 460.043, 4.82, 5.5, 46.5, 71.18, 7., 69.87}, 
 {"MNG", "Asia", "Mongolia", "2020-05-20", 140., 0., 0., 0., 42.705, 0., 0., 
  0., "", "", "", "", "", "", "", 62.96, 3.278292*^6, 1.98, 28.6, 4.031, 
  2.421, 11840.846, 0.5, 460.043, 4.82, 5.5, 46.5, 71.18, 7., 69.87}, 
 {"MNG", "Asia", "Mongolia", "2020-05-21", 140., 0., 0., 0., 42.705, 0., 0., 
  0., "", "", "", "", "", "", "", 62.96, 3.278292*^6, 1.98, 28.6, 4.031, 
  2.421, 11840.846, 0.5, 460.043, 4.82, 5.5, 46.5, 71.18, 7., 69.87}, 
 {"MNG", "Asia", "Mongolia", "2020-05-22", 141., 1., 0., 0., 43.01, 0.305, 
  0., 0., "", "", "", "", "", "", "", 62.96, 3.278292*^6, 1.98, 28.6, 4.031, 
  2.421, 11840.846, 0.5, 460.043, 4.82, 5.5, 46.5, 71.18, 7., 69.87}, 
 {"MNG", "Asia", "Mongolia", "2020-05-23", 141., 0., 0., 0., 43.01, 0., 0., 
  0., "", "", "", "", "", "", "", 62.96, 3.278292*^6, 1.98, 28.6, 4.031, 
  2.421, 11840.846, 0.5, 460.043, 4.82, 5.5, 46.5, 71.18, 7., 69.87}, 
 {"MNG", "Asia", "Mongolia", "2020-05-24", 141., 0., 0., 0., 43.01, 0., 0., 
  0., "", "", "", "", "", "", "", 62.96, 3.278292*^6, 1.98, 28.6, 4.031, 
  2.421, 11840.846, 0.5, 460.043, 4.82, 5.5, 46.5, 71.18, 7., 69.87}, 
 {"MNG", "Asia", "Mongolia", "2020-05-25", 141., 0., 0., 0., 43.01, 0., 0., 
  0., "", "", "", "", "", "", "", 62.96, 3.278292*^6, 1.98, 28.6, 4.031, 
  2.421, 11840.846, 0.5, 460.043, 4.82, 5.5, 46.5, 71.18, 7., 69.87}, 
 {"MNG", "Asia", "Mongolia", "2020-05-26", 141., 0., 0., 0., 43.01, 0., 0., 
  0., "", "", "", "", "", "", "", 62.96, 3.278292*^6, 1.98, 28.6, 4.031, 
  2.421, 11840.846, 0.5, 460.043, 4.82, 5.5, 46.5, 71.18, 7., 69.87}, 
 {"MNG", "Asia", "Mongolia", "2020-05-27", 148., 7., 0., 0., 45.145, 2.135, 
  0., 0., "", "", "", "", "", "", "", 62.96, 3.278292*^6, 1.98, 28.6, 4.031, 
  2.421, 11840.846, 0.5, 460.043, 4.82, 5.5, 46.5, 71.18, 7., 69.87}, 
 {"MNG", "Asia", "Mongolia", "2020-05-28", 161., 13., 0., 0., 49.111, 3.965, 
  0., 0., "", "", "", "", "", "", "", 62.96, 3.278292*^6, 1.98, 28.6, 4.031, 
  2.421, 11840.846, 0.5, 460.043, 4.82, 5.5, 46.5, 71.18, 7., 69.87}, 
 {"MNG", "Asia", "Mongolia", "2020-05-29", 179., 18., 0., 0., 54.602, 5.491, 
  0., 0., "", "", "", "", "", "", "", 62.96, 3.278292*^6, 1.98, 28.6, 4.031, 
  2.421, 11840.846, 0.5, 460.043, 4.82, 5.5, 46.5, 71.18, 7., 69.87}, 
 {"MNG", "Asia", "Mongolia", "2020-05-30", 179., 0., 0., 0., 54.602, 0., 0., 
  0., "", "", "", "", "", "", "", 62.96, 3.278292*^6, 1.98, 28.6, 4.031, 
  2.421, 11840.846, 0.5, 460.043, 4.82, 5.5, 46.5, 71.18, 7., 69.87}, 
 {"MNG", "Asia", "Mongolia", "2020-05-31", 179., 0., 0., 0., 54.602, 0., 0., 
  0., "", "", "", "", "", "", "", 62.96, 3.278292*^6, 1.98, 28.6, 4.031, 
  2.421, 11840.846, 0.5, 460.043, 4.82, 5.5, 46.5, 71.18, 7., 69.87}, 
 {"MNG", "Asia", "Mongolia", "2020-06-01", 185., 6., 0., 0., 56.432, 1.83, 
  0., 0., "", "", "", "", "", "", "", 62.96, 3.278292*^6, 1.98, 28.6, 4.031, 
  2.421, 11840.846, 0.5, 460.043, 4.82, 5.5, 46.5, 71.18, 7., 69.87}, 
 {"MNG", "Asia", "Mongolia", "2020-06-02", 185., 0., 0., 0., 56.432, 0., 0., 
  0., "", "", "", "", "", "", "", 62.96, 3.278292*^6, 1.98, 28.6, 4.031, 
  2.421, 11840.846, 0.5, 460.043, 4.82, 5.5, 46.5, 71.18, 7., 69.87}, 
 {"MNG", "Asia", "Mongolia", "2020-06-03", 185., 0., 0., 0., 56.432, 0., 0., 
  0., "", "", "", "", "", "", "", 62.96, 3.278292*^6, 1.98, 28.6, 4.031, 
  2.421, 11840.846, 0.5, 460.043, 4.82, 5.5, 46.5, 71.18, 7., 69.87}, 
 {"MNG", "Asia", "Mongolia", "2020-06-04", 186., 1., 0., 0., 56.737, 0.305, 
  0., 0., "", "", "", "", "", "", "", 62.96, 3.278292*^6, 1.98, 28.6, 4.031, 
  2.421, 11840.846, 0.5, 460.043, 4.82, 5.5, 46.5, 71.18, 7., 69.87}, 
 {"MNG", "Asia", "Mongolia", "2020-06-05", 191., 5., 0., 0., 58.262, 1.525, 
  0., 0., "", "", "", "", "", "", "", 62.96, 3.278292*^6, 1.98, 28.6, 4.031, 
  2.421, 11840.846, 0.5, 460.043, 4.82, 5.5, 46.5, 71.18, 7., 69.87}, 
 {"MNG", "Asia", "Mongolia", "2020-06-06", 191., 0., 0., 0., 58.262, 0., 0., 
  0., "", "", "", "", "", "", "", 62.96, 3.278292*^6, 1.98, 28.6, 4.031, 
  2.421, 11840.846, 0.5, 460.043, 4.82, 5.5, 46.5, 71.18, 7., 69.87}, 
 {"MNG", "Asia", "Mongolia", "2020-06-07", 193., 2., 0., 0., 58.872, 0.61, 
  0., 0., "", "", "", "", "", "", "", 62.96, 3.278292*^6, 1.98, 28.6, 4.031, 
  2.421, 11840.846, 0.5, 460.043, 4.82, 5.5, 46.5, 71.18, 7., 69.87}, 
 {"MNG", "Asia", "Mongolia", "2020-06-08", 194., 1., 0., 0., 59.177, 0.305, 
  0., 0., "", "", "", "", "", "", "", 62.96, 3.278292*^6, 1.98, 28.6, 4.031, 
  2.421, 11840.846, 0.5, 460.043, 4.82, 5.5, 46.5, 71.18, 7., 69.87}, 
 {"MNG", "Asia", "Mongolia", "2020-06-09", 194., 0., 0., 0., 59.177, 0., 0., 
  0., "", "", "", "", "", "", "", 62.96, 3.278292*^6, 1.98, 28.6, 4.031, 
  2.421, 11840.846, 0.5, 460.043, 4.82, 5.5, 46.5, 71.18, 7., 69.87}, 
 {"MNG", "Asia", "Mongolia", "2020-06-10", 194., 0., 0., 0., 59.177, 0., 0., 
  0., "", "", "", "", "", "", "", 62.96, 3.278292*^6, 1.98, 28.6, 4.031, 
  2.421, 11840.846, 0.5, 460.043, 4.82, 5.5, 46.5, 71.18, 7., 69.87}, 
 {"MNG", "Asia", "Mongolia", "2020-06-11", 194., 0., 0., 0., 59.177, 0., 0., 
  0., "", "", "", "", "", "", "", 62.96, 3.278292*^6, 1.98, 28.6, 4.031, 
  2.421, 11840.846, 0.5, 460.043, 4.82, 5.5, 46.5, 71.18, 7., 69.87}, 
 {"MNG", "Asia", "Mongolia", "2020-06-12", 197., 3., 0., 0., 60.092, 0.915, 
  0., 0., "", "", "", "", "", "", "", 62.96, 3.278292*^6, 1.98, 28.6, 4.031, 
  2.421, 11840.846, 0.5, 460.043, 4.82, 5.5, 46.5, 71.18, 7., 69.87}, 
 {"MNG", "Asia", "Mongolia", "2020-06-13", 197., 0., 0., 0., 60.092, 0., 0., 
  0., "", "", "", "", "", "", "", 62.96, 3.278292*^6, 1.98, 28.6, 4.031, 
  2.421, 11840.846, 0.5, 460.043, 4.82, 5.5, 46.5, 71.18, 7., 69.87}, 
 {"MNG", "Asia", "Mongolia", "2020-06-14", 197., 0., 0., 0., 60.092, 0., 0., 
  0., "", "", "", "", "", "", "", 62.96, 3.278292*^6, 1.98, 28.6, 4.031, 
  2.421, 11840.846, 0.5, 460.043, 4.82, 5.5, 46.5, 71.18, 7., 69.87}, 
 {"MNG", "Asia", "Mongolia", "2020-06-15", 197., 0., 0., 0., 60.092, 0., 0., 
  0., "", "", "", "", "", "", "", 62.96, 3.278292*^6, 1.98, 28.6, 4.031, 
  2.421, 11840.846, 0.5, 460.043, 4.82, 5.5, 46.5, 71.18, 7., 69.87}, 
 {"MNG", "Asia", "Mongolia", "2020-06-16", 197., 0., 0., 0., 60.092, 0., 0., 
  0., "", "", "", "", "", "", "", 62.96, 3.278292*^6, 1.98, 28.6, 4.031, 
  2.421, 11840.846, 0.5, 460.043, 4.82, 5.5, 46.5, 71.18, 7., 69.87}, 
 {"MNG", "Asia", "Mongolia", "2020-06-17", 197., 0., 0., 0., 60.092, 0., 0., 
  0., "", "", "", "", "", "", "", 62.96, 3.278292*^6, 1.98, 28.6, 4.031, 
  2.421, 11840.846, 0.5, 460.043, 4.82, 5.5, 46.5, 71.18, 7., 69.87}, 
 {"MNG", "Asia", "Mongolia", "2020-06-18", 201., 4., 0., 0., 61.312, 1.22, 
  0., 0., "", "", "", "", "", "", "", 62.96, 3.278292*^6, 1.98, 28.6, 4.031, 
  2.421, 11840.846, 0.5, 460.043, 4.82, 5.5, 46.5, 71.18, 7., 69.87}, 
 {"MNG", "Asia", "Mongolia", "2020-06-19", 204., 3., 0., 0., 62.228, 0.915, 
  0., 0., "", "", "", "", "", "", "", 62.96, 3.278292*^6, 1.98, 28.6, 4.031, 
  2.421, 11840.846, 0.5, 460.043, 4.82, 5.5, 46.5, 71.18, 7., 69.87}, 
 {"MNG", "Asia", "Mongolia", "2020-06-20", 204., 0., 0., 0., 62.228, 0., 0., 
  0., "", "", "", "", "", "", "", 62.96, 3.278292*^6, 1.98, 28.6, 4.031, 
  2.421, 11840.846, 0.5, 460.043, 4.82, 5.5, 46.5, 71.18, 7., 69.87}, 
 {"MNG", "Asia", "Mongolia", "2020-06-21", 206., 2., 0., 0., 62.838, 0.61, 
  0., 0., "", "", "", "", "", "", "", 62.96, 3.278292*^6, 1.98, 28.6, 4.031, 
  2.421, 11840.846, 0.5, 460.043, 4.82, 5.5, 46.5, 71.18, 7., 69.87}, 
 {"MNG", "Asia", "Mongolia", "2020-06-22", 213., 7., 0., 0., 64.973, 2.135, 
  0., 0., "", "", "", "", "", "", "", 62.96, 3.278292*^6, 1.98, 28.6, 4.031, 
  2.421, 11840.846, 0.5, 460.043, 4.82, 5.5, 46.5, 71.18, 7., 69.87}, 
 {"MNG", "Asia", "Mongolia", "2020-06-23", 215., 2., 0., 0., 65.583, 0.61, 
  0., 0., "", "", "", "", "", "", "", 62.96, 3.278292*^6, 1.98, 28.6, 4.031, 
  2.421, 11840.846, 0.5, 460.043, 4.82, 5.5, 46.5, 71.18, 7., 69.87}, 
 {"MNG", "Asia", "Mongolia", "2020-06-24", 215., 0., 0., 0., 65.583, 0., 0., 
  0., "", "", "", "", "", "", "", 62.96, 3.278292*^6, 1.98, 28.6, 4.031, 
  2.421, 11840.846, 0.5, 460.043, 4.82, 5.5, 46.5, 71.18, 7., 69.87}, 
 {"MNG", "Asia", "Mongolia", "2020-06-25", 216., 1., 0., 0., 65.888, 0.305, 
  0., 0., "", "", "", "", "", "", "", 62.96, 3.278292*^6, 1.98, 28.6, 4.031, 
  2.421, 11840.846, 0.5, 460.043, 4.82, 5.5, 46.5, 71.18, 7., 69.87}, 
 {"MNG", "Asia", "Mongolia", "2020-06-26", 219., 3., 0., 0., 66.803, 0.915, 
  0., 0., "", "", "", "", "", "", "", 62.96, 3.278292*^6, 1.98, 28.6, 4.031, 
  2.421, 11840.846, 0.5, 460.043, 4.82, 5.5, 46.5, 71.18, 7., 69.87}, 
 {"MNG", "Asia", "Mongolia", "2020-06-27", 219., 0., 0., 0., 66.803, 0., 0., 
  0., "", "", "", "", "", "", "", 62.96, 3.278292*^6, 1.98, 28.6, 4.031, 
  2.421, 11840.846, 0.5, 460.043, 4.82, 5.5, 46.5, 71.18, 7., 69.87}, 
 {"MNG", "Asia", "Mongolia", "2020-06-28", 219., 0., 0., 0., 66.803, 0., 0., 
  0., "", "", "", "", "", "", "", 62.96, 3.278292*^6, 1.98, 28.6, 4.031, 
  2.421, 11840.846, 0.5, 460.043, 4.82, 5.5, 46.5, 71.18, 7., 69.87}, 
 {"MNG", "Asia", "Mongolia", "2020-06-29", 220., 1., 0., 0., 67.108, 0.305, 
  0., 0., "", "", "", "", "", "", "", 62.96, 3.278292*^6, 1.98, 28.6, 4.031, 
  2.421, 11840.846, 0.5, 460.043, 4.82, 5.5, 46.5, 71.18, 7., 69.87}, 
 {"MNG", "Asia", "Mongolia", "2020-06-30", 220., 0., 0., 0., 67.108, 0., 0., 
  0., "", "", "", "", "", "", "", 62.96, 3.278292*^6, 1.98, 28.6, 4.031, 
  2.421, 11840.846, 0.5, 460.043, 4.82, 5.5, 46.5, 71.18, 7., 69.87}, 
 {"MNG", "Asia", "Mongolia", "2020-07-01", 220., 0., 0., 0., 67.108, 0., 0., 
  0., "", "", "", "", "", "", "", 62.96, 3.278292*^6, 1.98, 28.6, 4.031, 
  2.421, 11840.846, 0.5, 460.043, 4.82, 5.5, 46.5, 71.18, 7., 69.87}, 
 {"MNG", "Asia", "Mongolia", "2020-07-02", 220., 0., 0., 0., 67.108, 0., 0., 
  0., "", "", "", "", "", "", "", 62.96, 3.278292*^6, 1.98, 28.6, 4.031, 
  2.421, 11840.846, 0.5, 460.043, 4.82, 5.5, 46.5, 71.18, 7., 69.87}, 
 {"MNG", "Asia", "Mongolia", "2020-07-03", 220., 0., 0., 0., 67.108, 0., 0., 
  0., "", "", "", "", "", "", "", 40.74, 3.278292*^6, 1.98, 28.6, 4.031, 
  2.421, 11840.846, 0.5, 460.043, 4.82, 5.5, 46.5, 71.18, 7., 69.87}, 
 {"MNG", "Asia", "Mongolia", "2020-07-04", 220., 0., 0., 0., 67.108, 0., 0., 
  0., "", "", "", "", "", "", "", 40.74, 3.278292*^6, 1.98, 28.6, 4.031, 
  2.421, 11840.846, 0.5, 460.043, 4.82, 5.5, 46.5, 71.18, 7., 69.87}, 
 {"MNG", "Asia", "Mongolia", "2020-07-05", 220., 0., 0., 0., 67.108, 0., 0., 
  0., "", "", "", "", "", "", "", 40.74, 3.278292*^6, 1.98, 28.6, 4.031, 
  2.421, 11840.846, 0.5, 460.043, 4.82, 5.5, 46.5, 71.18, 7., 69.87}, 
 {"MNG", "Asia", "Mongolia", "2020-07-06", 220., 0., 0., 0., 67.108, 0., 0., 
  0., "", "", "", "", "", "", "", 40.74, 3.278292*^6, 1.98, 28.6, 4.031, 
  2.421, 11840.846, 0.5, 460.043, 4.82, 5.5, 46.5, 71.18, 7., 69.87}, 
 {"MNG", "Asia", "Mongolia", "2020-07-07", 220., 0., 0., 0., 67.108, 0., 0., 
  0., "", "", "", "", "", "", "", "", 3.278292*^6, 1.98, 28.6, 4.031, 2.421, 
  11840.846, 0.5, 460.043, 4.82, 5.5, 46.5, 71.18, 7., 69.87}, 
 {"MNG", "Asia", "Mongolia", "2020-07-08", 220., 0., 0., 0., 67.108, 0., 0., 
  0., "", "", "", "", "", "", "", "", 3.278292*^6, 1.98, 28.6, 4.031, 2.421, 
  11840.846, 0.5, 460.043, 4.82, 5.5, 46.5, 71.18, 7., 69.87}, 
 {"MNE", "Europe", "Montenegro", "2020-03-18", 2., 2., 0., 0., 3.184, 3.184, 
  0., 0., "", "", "", "", "", "", "", "", 628062., 46.28, 39.1, 14.762, 
  9.395, 16409.288, 1., 387.305, 10.08, 44., 47.9, "", 3.861, 76.88}, 
 {"MNE", "Europe", "Montenegro", "2020-03-19", 8., 6., 0., 0., 12.738, 9.553, 
  0., 0., "", "", "", "", "", "", "", "", 628062., 46.28, 39.1, 14.762, 
  9.395, 16409.288, 1., 387.305, 10.08, 44., 47.9, "", 3.861, 76.88}, 
 {"MNE", "Europe", "Montenegro", "2020-03-20", 13., 5., 0., 0., 20.699, 
  7.961, 0., 0., "", "", "", "", "", "", "", "", 628062., 46.28, 39.1, 
  14.762, 9.395, 16409.288, 1., 387.305, 10.08, 44., 47.9, "", 3.861, 76.88}, 
 {"MNE", "Europe", "Montenegro", "2020-03-21", 14., 1., 0., 0., 22.291, 
  1.592, 0., 0., "", "", "", "", "", "", "", "", 628062., 46.28, 39.1, 
  14.762, 9.395, 16409.288, 1., 387.305, 10.08, 44., 47.9, "", 3.861, 76.88}, 
 {"MNE", "Europe", "Montenegro", "2020-03-22", 14., 0., 0., 0., 22.291, 0., 
  0., 0., "", "", "", "", "", "", "", "", 628062., 46.28, 39.1, 14.762, 
  9.395, 16409.288, 1., 387.305, 10.08, 44., 47.9, "", 3.861, 76.88}, 
 {"MNE", "Europe", "Montenegro", "2020-03-23", 21., 7., 0., 0., 33.436, 
  11.145, 0., 0., "", "", "", "", "", "", "", "", 628062., 46.28, 39.1, 
  14.762, 9.395, 16409.288, 1., 387.305, 10.08, 44., 47.9, "", 3.861, 76.88}, 
 {"MNE", "Europe", "Montenegro", "2020-03-24", 27., 6., 0., 0., 42.989, 
  9.553, 0., 0., "", "", "", "", "", "", "", "", 628062., 46.28, 39.1, 
  14.762, 9.395, 16409.288, 1., 387.305, 10.08, 44., 47.9, "", 3.861, 76.88}, 
 {"MNE", "Europe", "Montenegro", "2020-03-25", 47., 20., 0., 0., 74.833, 
  31.844, 0., 0., "", "", "", "", "", "", "", "", 628062., 46.28, 39.1, 
  14.762, 9.395, 16409.288, 1., 387.305, 10.08, 44., 47.9, "", 3.861, 76.88}, 
 {"MNE", "Europe", "Montenegro", "2020-03-26", 53., 6., 0., 0., 84.387, 
  9.553, 0., 0., "", "", "", "", "", "", "", "", 628062., 46.28, 39.1, 
  14.762, 9.395, 16409.288, 1., 387.305, 10.08, 44., 47.9, "", 3.861, 76.88}, 
 {"MNE", "Europe", "Montenegro", "2020-03-27", 67., 14., 1., 1., 106.677, 
  22.291, 1.592, 1.592, "", "", "", "", "", "", "", "", 628062., 46.28, 39.1, 
  14.762, 9.395, 16409.288, 1., 387.305, 10.08, 44., 47.9, "", 3.861, 76.88}, 
 {"MNE", "Europe", "Montenegro", "2020-03-28", 75., 8., 1., 0., 119.415, 
  12.738, 1.592, 0., "", "", "", "", "", "", "", "", 628062., 46.28, 39.1, 
  14.762, 9.395, 16409.288, 1., 387.305, 10.08, 44., 47.9, "", 3.861, 76.88}, 
 {"MNE", "Europe", "Montenegro", "2020-03-29", 84., 9., 1., 0., 133.745, 
  14.33, 1.592, 0., "", "", "", "", "", "", "", "", 628062., 46.28, 39.1, 
  14.762, 9.395, 16409.288, 1., 387.305, 10.08, 44., 47.9, "", 3.861, 76.88}, 
 {"MNE", "Europe", "Montenegro", "2020-03-30", 85., 1., 1., 0., 135.337, 
  1.592, 1.592, 0., "", "", "", "", "", "", "", "", 628062., 46.28, 39.1, 
  14.762, 9.395, 16409.288, 1., 387.305, 10.08, 44., 47.9, "", 3.861, 76.88}, 
 {"MNE", "Europe", "Montenegro", "2020-03-31", 91., 6., 1., 0., 144.89, 
  9.553, 1.592, 0., "", "", "", "", "", "", "", "", 628062., 46.28, 39.1, 
  14.762, 9.395, 16409.288, 1., 387.305, 10.08, 44., 47.9, "", 3.861, 76.88}, 
 {"MNE", "Europe", "Montenegro", "2020-04-01", 109., 18., 1., 0., 173.55, 
  28.66, 1.592, 0., "", "", "", "", "", "", "", "", 628062., 46.28, 39.1, 
  14.762, 9.395, 16409.288, 1., 387.305, 10.08, 44., 47.9, "", 3.861, 76.88}, 
 {"MNE", "Europe", "Montenegro", "2020-04-02", 123., 14., 1., 0., 195.841, 
  22.291, 1.592, 0., "", "", "", "", "", "", "", "", 628062., 46.28, 39.1, 
  14.762, 9.395, 16409.288, 1., 387.305, 10.08, 44., 47.9, "", 3.861, 76.88}, 
 {"MNE", "Europe", "Montenegro", "2020-04-03", 144., 21., 2., 1., 229.277, 
  33.436, 3.184, 1.592, "", "", "", "", "", "", "", "", 628062., 46.28, 39.1, 
  14.762, 9.395, 16409.288, 1., 387.305, 10.08, 44., 47.9, "", 3.861, 76.88}, 
 {"MNE", "Europe", "Montenegro", "2020-04-04", 174., 30., 2., 0., 277.043, 
  47.766, 3.184, 0., "", "", "", "", "", "", "", "", 628062., 46.28, 39.1, 
  14.762, 9.395, 16409.288, 1., 387.305, 10.08, 44., 47.9, "", 3.861, 76.88}, 
 {"MNE", "Europe", "Montenegro", "2020-04-05", 201., 27., 2., 0., 320.032, 
  42.989, 3.184, 0., "", "", "", "", "", "", "", "", 628062., 46.28, 39.1, 
  14.762, 9.395, 16409.288, 1., 387.305, 10.08, 44., 47.9, "", 3.861, 76.88}, 
 {"MNE", "Europe", "Montenegro", "2020-04-06", 214., 13., 2., 0., 340.731, 
  20.699, 3.184, 0., "", "", "", "", "", "", "", "", 628062., 46.28, 39.1, 
  14.762, 9.395, 16409.288, 1., 387.305, 10.08, 44., 47.9, "", 3.861, 76.88}, 
 {"MNE", "Europe", "Montenegro", "2020-04-07", 233., 19., 2., 0., 370.982, 
  30.252, 3.184, 0., "", "", "", "", "", "", "", "", 628062., 46.28, 39.1, 
  14.762, 9.395, 16409.288, 1., 387.305, 10.08, 44., 47.9, "", 3.861, 76.88}, 
 {"MNE", "Europe", "Montenegro", "2020-04-08", 241., 8., 2., 0., 383.72, 
  12.738, 3.184, 0., "", "", "", "", "", "", "", "", 628062., 46.28, 39.1, 
  14.762, 9.395, 16409.288, 1., 387.305, 10.08, 44., 47.9, "", 3.861, 76.88}, 
 {"MNE", "Europe", "Montenegro", "2020-04-09", 249., 8., 2., 0., 396.458, 
  12.738, 3.184, 0., "", "", "", "", "", "", "", "", 628062., 46.28, 39.1, 
  14.762, 9.395, 16409.288, 1., 387.305, 10.08, 44., 47.9, "", 3.861, 76.88}, 
 {"MNE", "Europe", "Montenegro", "2020-04-10", 252., 3., 2., 0., 401.234, 
  4.777, 3.184, 0., "", "", "", "", "", "", "", "", 628062., 46.28, 39.1, 
  14.762, 9.395, 16409.288, 1., 387.305, 10.08, 44., 47.9, "", 3.861, 76.88}, 
 {"MNE", "Europe", "Montenegro", "2020-04-11", 257., 5., 2., 0., 409.195, 
  7.961, 3.184, 0., "", "", "", "", "", "", "", "", 628062., 46.28, 39.1, 
  14.762, 9.395, 16409.288, 1., 387.305, 10.08, 44., 47.9, "", 3.861, 76.88}, 
 {"MNE", "Europe", "Montenegro", "2020-04-12", 263., 6., 2., 0., 418.748, 
  9.553, 3.184, 0., "", "", "", "", "", "", "", "", 628062., 46.28, 39.1, 
  14.762, 9.395, 16409.288, 1., 387.305, 10.08, 44., 47.9, "", 3.861, 76.88}, 
 {"MNE", "Europe", "Montenegro", "2020-04-13", 272., 9., 3., 1., 433.078, 
  14.33, 4.777, 1.592, "", "", "", "", "", "", "", "", 628062., 46.28, 39.1, 
  14.762, 9.395, 16409.288, 1., 387.305, 10.08, 44., 47.9, "", 3.861, 76.88}, 
 {"MNE", "Europe", "Montenegro", "2020-04-14", 274., 2., 3., 0., 436.263, 
  3.184, 4.777, 0., "", "", "", "", "", "", "", "", 628062., 46.28, 39.1, 
  14.762, 9.395, 16409.288, 1., 387.305, 10.08, 44., 47.9, "", 3.861, 76.88}, 
 {"MNE", "Europe", "Montenegro", "2020-04-15", 283., 9., 4., 1., 450.592, 
  14.33, 6.369, 1.592, "", "", "", "", "", "", "", "", 628062., 46.28, 39.1, 
  14.762, 9.395, 16409.288, 1., 387.305, 10.08, 44., 47.9, "", 3.861, 76.88}, 
 {"MNE", "Europe", "Montenegro", "2020-04-16", 288., 5., 4., 0., 458.553, 
  7.961, 6.369, 0., "", "", "", "", "", "", "", "", 628062., 46.28, 39.1, 
  14.762, 9.395, 16409.288, 1., 387.305, 10.08, 44., 47.9, "", 3.861, 76.88}, 
 {"MNE", "Europe", "Montenegro", "2020-04-17", 303., 15., 4., 0., 482.436, 
  23.883, 6.369, 0., "", "", "", "", "", "", "", "", 628062., 46.28, 39.1, 
  14.762, 9.395, 16409.288, 1., 387.305, 10.08, 44., 47.9, "", 3.861, 76.88}, 
 {"MNE", "Europe", "Montenegro", "2020-04-18", 303., 0., 4., 0., 482.436, 0., 
  6.369, 0., "", "", "", "", "", "", "", "", 628062., 46.28, 39.1, 14.762, 
  9.395, 16409.288, 1., 387.305, 10.08, 44., 47.9, "", 3.861, 76.88}, 
 {"MNE", "Europe", "Montenegro", "2020-04-19", 307., 4., 5., 1., 488.805, 
  6.369, 7.961, 1.592, "", "", "", "", "", "", "", "", 628062., 46.28, 39.1, 
  14.762, 9.395, 16409.288, 1., 387.305, 10.08, 44., 47.9, "", 3.861, 76.88}, 
 {"MNE", "Europe", "Montenegro", "2020-04-20", 308., 1., 5., 0., 490.397, 
  1.592, 7.961, 0., "", "", "", "", "", "", "", "", 628062., 46.28, 39.1, 
  14.762, 9.395, 16409.288, 1., 387.305, 10.08, 44., 47.9, "", 3.861, 76.88}, 
 {"MNE", "Europe", "Montenegro", "2020-04-21", 312., 4., 5., 0., 496.766, 
  6.369, 7.961, 0., "", "", "", "", "", "", "", "", 628062., 46.28, 39.1, 
  14.762, 9.395, 16409.288, 1., 387.305, 10.08, 44., 47.9, "", 3.861, 76.88}, 
 {"MNE", "Europe", "Montenegro", "2020-04-22", 313., 1., 5., 0., 498.358, 
  1.592, 7.961, 0., "", "", "", "", "", "", "", "", 628062., 46.28, 39.1, 
  14.762, 9.395, 16409.288, 1., 387.305, 10.08, 44., 47.9, "", 3.861, 76.88}, 
 {"MNE", "Europe", "Montenegro", "2020-04-23", 315., 2., 5., 0., 501.543, 
  3.184, 7.961, 0., "", "", "", "", "", "", "", "", 628062., 46.28, 39.1, 
  14.762, 9.395, 16409.288, 1., 387.305, 10.08, 44., 47.9, "", 3.861, 76.88}, 
 {"MNE", "Europe", "Montenegro", "2020-04-24", 319., 4., 5., 0., 507.912, 
  6.369, 7.961, 0., "", "", "", "", "", "", "", "", 628062., 46.28, 39.1, 
  14.762, 9.395, 16409.288, 1., 387.305, 10.08, 44., 47.9, "", 3.861, 76.88}, 
 {"MNE", "Europe", "Montenegro", "2020-04-25", 319., 0., 6., 1., 507.912, 0., 
  9.553, 1.592, "", "", "", "", "", "", "", "", 628062., 46.28, 39.1, 14.762, 
  9.395, 16409.288, 1., 387.305, 10.08, 44., 47.9, "", 3.861, 76.88}, 
 {"MNE", "Europe", "Montenegro", "2020-04-26", 320., 1., 6., 0., 509.504, 
  1.592, 9.553, 0., "", "", "", "", "", "", "", "", 628062., 46.28, 39.1, 
  14.762, 9.395, 16409.288, 1., 387.305, 10.08, 44., 47.9, "", 3.861, 76.88}, 
 {"MNE", "Europe", "Montenegro", "2020-04-27", 321., 1., 7., 1., 511.096, 
  1.592, 11.145, 1.592, "", "", "", "", "", "", "", "", 628062., 46.28, 39.1, 
  14.762, 9.395, 16409.288, 1., 387.305, 10.08, 44., 47.9, "", 3.861, 76.88}, 
 {"MNE", "Europe", "Montenegro", "2020-04-28", 321., 0., 7., 0., 511.096, 0., 
  11.145, 0., "", "", "", "", "", "", "", "", 628062., 46.28, 39.1, 14.762, 
  9.395, 16409.288, 1., 387.305, 10.08, 44., 47.9, "", 3.861, 76.88}, 
 {"MNE", "Europe", "Montenegro", "2020-04-29", 321., 0., 7., 0., 511.096, 0., 
  11.145, 0., "", "", "", "", "", "", "", "", 628062., 46.28, 39.1, 14.762, 
  9.395, 16409.288, 1., 387.305, 10.08, 44., 47.9, "", 3.861, 76.88}, 
 {"MNE", "Europe", "Montenegro", "2020-04-30", 322., 1., 7., 0., 512.688, 
  1.592, 11.145, 0., "", "", "", "", "", "", "", "", 628062., 46.28, 39.1, 
  14.762, 9.395, 16409.288, 1., 387.305, 10.08, 44., 47.9, "", 3.861, 76.88}, 
 {"MNE", "Europe", "Montenegro", "2020-05-01", 322., 0., 7., 0., 512.688, 0., 
  11.145, 0., "", "", "", "", "", "", "", "", 628062., 46.28, 39.1, 14.762, 
  9.395, 16409.288, 1., 387.305, 10.08, 44., 47.9, "", 3.861, 76.88}, 
 {"MNE", "Europe", "Montenegro", "2020-05-02", 322., 0., 7., 0., 512.688, 0., 
  11.145, 0., "", "", "", "", "", "", "", "", 628062., 46.28, 39.1, 14.762, 
  9.395, 16409.288, 1., 387.305, 10.08, 44., 47.9, "", 3.861, 76.88}, 
 {"MNE", "Europe", "Montenegro", "2020-05-03", 322., 0., 7., 0., 512.688, 0., 
  11.145, 0., "", "", "", "", "", "", "", "", 628062., 46.28, 39.1, 14.762, 
  9.395, 16409.288, 1., 387.305, 10.08, 44., 47.9, "", 3.861, 76.88}, 
 {"MNE", "Europe", "Montenegro", "2020-05-04", 322., 0., 8., 1., 512.688, 0., 
  12.738, 1.592, "", "", "", "", "", "", "", "", 628062., 46.28, 39.1, 
  14.762, 9.395, 16409.288, 1., 387.305, 10.08, 44., 47.9, "", 3.861, 76.88}, 
 {"MNE", "Europe", "Montenegro", "2020-05-05", 323., 1., 8., 0., 514.28, 
  1.592, 12.738, 0., "", "", "", "", "", "", "", "", 628062., 46.28, 39.1, 
  14.762, 9.395, 16409.288, 1., 387.305, 10.08, 44., 47.9, "", 3.861, 76.88}, 
 {"MNE", "Europe", "Montenegro", "2020-05-06", 324., 1., 8., 0., 515.873, 
  1.592, 12.738, 0., "", "", "", "", "", "", "", "", 628062., 46.28, 39.1, 
  14.762, 9.395, 16409.288, 1., 387.305, 10.08, 44., 47.9, "", 3.861, 76.88}, 
 {"MNE", "Europe", "Montenegro", "2020-05-07", 324., 0., 8., 0., 515.873, 0., 
  12.738, 0., "", "", "", "", "", "", "", "", 628062., 46.28, 39.1, 14.762, 
  9.395, 16409.288, 1., 387.305, 10.08, 44., 47.9, "", 3.861, 76.88}, 
 {"MNE", "Europe", "Montenegro", "2020-05-08", 324., 0., 8., 0., 515.873, 0., 
  12.738, 0., "", "", "", "", "", "", "", "", 628062., 46.28, 39.1, 14.762, 
  9.395, 16409.288, 1., 387.305, 10.08, 44., 47.9, "", 3.861, 76.88}, 
 {"MNE", "Europe", "Montenegro", "2020-05-09", 324., 0., 8., 0., 515.873, 0., 
  12.738, 0., "", "", "", "", "", "", "", "", 628062., 46.28, 39.1, 14.762, 
  9.395, 16409.288, 1., 387.305, 10.08, 44., 47.9, "", 3.861, 76.88}, 
 {"MNE", "Europe", "Montenegro", "2020-05-10", 324., 0., 8., 0., 515.873, 0., 
  12.738, 0., "", "", "", "", "", "", "", "", 628062., 46.28, 39.1, 14.762, 
  9.395, 16409.288, 1., 387.305, 10.08, 44., 47.9, "", 3.861, 76.88}, 
 {"MNE", "Europe", "Montenegro", "2020-05-11", 324., 0., 9., 1., 515.873, 0., 
  14.33, 1.592, "", "", "", "", "", "", "", "", 628062., 46.28, 39.1, 14.762, 
  9.395, 16409.288, 1., 387.305, 10.08, 44., 47.9, "", 3.861, 76.88}, 
 {"MNE", "Europe", "Montenegro", "2020-05-12", 324., 0., 9., 0., 515.873, 0., 
  14.33, 0., "", "", "", "", "", "", "", "", 628062., 46.28, 39.1, 14.762, 
  9.395, 16409.288, 1., 387.305, 10.08, 44., 47.9, "", 3.861, 76.88}, 
 {"MNE", "Europe", "Montenegro", "2020-05-13", 324., 0., 9., 0., 515.873, 0., 
  14.33, 0., "", "", "", "", "", "", "", "", 628062., 46.28, 39.1, 14.762, 
  9.395, 16409.288, 1., 387.305, 10.08, 44., 47.9, "", 3.861, 76.88}, 
 {"MNE", "Europe", "Montenegro", "2020-05-14", 324., 0., 9., 0., 515.873, 0., 
  14.33, 0., "", "", "", "", "", "", "", "", 628062., 46.28, 39.1, 14.762, 
  9.395, 16409.288, 1., 387.305, 10.08, 44., 47.9, "", 3.861, 76.88}, 
 {"MNE", "Europe", "Montenegro", "2020-05-15", 324., 0., 9., 0., 515.873, 0., 
  14.33, 0., "", "", "", "", "", "", "", "", 628062., 46.28, 39.1, 14.762, 
  9.395, 16409.288, 1., 387.305, 10.08, 44., 47.9, "", 3.861, 76.88}, 
 {"MNE", "Europe", "Montenegro", "2020-05-16", 324., 0., 9., 0., 515.873, 0., 
  14.33, 0., "", "", "", "", "", "", "", "", 628062., 46.28, 39.1, 14.762, 
  9.395, 16409.288, 1., 387.305, 10.08, 44., 47.9, "", 3.861, 76.88}, 
 {"MNE", "Europe", "Montenegro", "2020-05-17", 324., 0., 9., 0., 515.873, 0., 
  14.33, 0., "", "", "", "", "", "", "", "", 628062., 46.28, 39.1, 14.762, 
  9.395, 16409.288, 1., 387.305, 10.08, 44., 47.9, "", 3.861, 76.88}, 
 {"MNE", "Europe", "Montenegro", "2020-05-18", 324., 0., 9., 0., 515.873, 0., 
  14.33, 0., "", "", "", "", "", "", "", "", 628062., 46.28, 39.1, 14.762, 
  9.395, 16409.288, 1., 387.305, 10.08, 44., 47.9, "", 3.861, 76.88}, 
 {"MNE", "Europe", "Montenegro", "2020-05-19", 324., 0., 9., 0., 515.873, 0., 
  14.33, 0., "", "", "", "", "", "", "", "", 628062., 46.28, 39.1, 14.762, 
  9.395, 16409.288, 1., 387.305, 10.08, 44., 47.9, "", 3.861, 76.88}, 
 {"MNE", "Europe", "Montenegro", "2020-05-20", 324., 0., 9., 0., 515.873, 0., 
  14.33, 0., "", "", "", "", "", "", "", "", 628062., 46.28, 39.1, 14.762, 
  9.395, 16409.288, 1., 387.305, 10.08, 44., 47.9, "", 3.861, 76.88}, 
 {"MNE", "Europe", "Montenegro", "2020-05-21", 324., 0., 9., 0., 515.873, 0., 
  14.33, 0., "", "", "", "", "", "", "", "", 628062., 46.28, 39.1, 14.762, 
  9.395, 16409.288, 1., 387.305, 10.08, 44., 47.9, "", 3.861, 76.88}, 
 {"MNE", "Europe", "Montenegro", "2020-05-22", 324., 0., 9., 0., 515.873, 0., 
  14.33, 0., "", "", "", "", "", "", "", "", 628062., 46.28, 39.1, 14.762, 
  9.395, 16409.288, 1., 387.305, 10.08, 44., 47.9, "", 3.861, 76.88}, 
 {"MNE", "Europe", "Montenegro", "2020-05-23", 324., 0., 9., 0., 515.873, 0., 
  14.33, 0., "", "", "", "", "", "", "", "", 628062., 46.28, 39.1, 14.762, 
  9.395, 16409.288, 1., 387.305, 10.08, 44., 47.9, "", 3.861, 76.88}, 
 {"MNE", "Europe", "Montenegro", "2020-05-24", 324., 0., 9., 0., 515.873, 0., 
  14.33, 0., "", "", "", "", "", "", "", "", 628062., 46.28, 39.1, 14.762, 
  9.395, 16409.288, 1., 387.305, 10.08, 44., 47.9, "", 3.861, 76.88}, 
 {"MNE", "Europe", "Montenegro", "2020-05-25", 324., 0., 9., 0., 515.873, 0., 
  14.33, 0., "", "", "", "", "", "", "", "", 628062., 46.28, 39.1, 14.762, 
  9.395, 16409.288, 1., 387.305, 10.08, 44., 47.9, "", 3.861, 76.88}, 
 {"MNE", "Europe", "Montenegro", "2020-05-26", 324., 0., 9., 0., 515.873, 0., 
  14.33, 0., "", "", "", "", "", "", "", "", 628062., 46.28, 39.1, 14.762, 
  9.395, 16409.288, 1., 387.305, 10.08, 44., 47.9, "", 3.861, 76.88}, 
 {"MNE", "Europe", "Montenegro", "2020-05-27", 324., 0., 9., 0., 515.873, 0., 
  14.33, 0., "", "", "", "", "", "", "", "", 628062., 46.28, 39.1, 14.762, 
  9.395, 16409.288, 1., 387.305, 10.08, 44., 47.9, "", 3.861, 76.88}, 
 {"MNE", "Europe", "Montenegro", "2020-05-28", 324., 0., 9., 0., 515.873, 0., 
  14.33, 0., "", "", "", "", "", "", "", "", 628062., 46.28, 39.1, 14.762, 
  9.395, 16409.288, 1., 387.305, 10.08, 44., 47.9, "", 3.861, 76.88}, 
 {"MNE", "Europe", "Montenegro", "2020-05-29", 324., 0., 9., 0., 515.873, 0., 
  14.33, 0., "", "", "", "", "", "", "", "", 628062., 46.28, 39.1, 14.762, 
  9.395, 16409.288, 1., 387.305, 10.08, 44., 47.9, "", 3.861, 76.88}, 
 {"MNE", "Europe", "Montenegro", "2020-05-30", 324., 0., 9., 0., 515.873, 0., 
  14.33, 0., "", "", "", "", "", "", "", "", 628062., 46.28, 39.1, 14.762, 
  9.395, 16409.288, 1., 387.305, 10.08, 44., 47.9, "", 3.861, 76.88}, 
 {"MNE", "Europe", "Montenegro", "2020-05-31", 324., 0., 9., 0., 515.873, 0., 
  14.33, 0., "", "", "", "", "", "", "", "", 628062., 46.28, 39.1, 14.762, 
  9.395, 16409.288, 1., 387.305, 10.08, 44., 47.9, "", 3.861, 76.88}, 
 {"MNE", "Europe", "Montenegro", "2020-06-01", 324., 0., 9., 0., 515.873, 0., 
  14.33, 0., "", "", "", "", "", "", "", "", 628062., 46.28, 39.1, 14.762, 
  9.395, 16409.288, 1., 387.305, 10.08, 44., 47.9, "", 3.861, 76.88}, 
 {"MNE", "Europe", "Montenegro", "2020-06-02", 324., 0., 9., 0., 515.873, 0., 
  14.33, 0., "", "", "", "", "", "", "", "", 628062., 46.28, 39.1, 14.762, 
  9.395, 16409.288, 1., 387.305, 10.08, 44., 47.9, "", 3.861, 76.88}, 
 {"MNE", "Europe", "Montenegro", "2020-06-03", 324., 0., 9., 0., 515.873, 0., 
  14.33, 0., "", "", "", "", "", "", "", "", 628062., 46.28, 39.1, 14.762, 
  9.395, 16409.288, 1., 387.305, 10.08, 44., 47.9, "", 3.861, 76.88}, 
 {"MNE", "Europe", "Montenegro", "2020-06-04", 324., 0., 9., 0., 515.873, 0., 
  14.33, 0., "", "", "", "", "", "", "", "", 628062., 46.28, 39.1, 14.762, 
  9.395, 16409.288, 1., 387.305, 10.08, 44., 47.9, "", 3.861, 76.88}, 
 {"MNE", "Europe", "Montenegro", "2020-06-05", 324., 0., 9., 0., 515.873, 0., 
  14.33, 0., "", "", "", "", "", "", "", "", 628062., 46.28, 39.1, 14.762, 
  9.395, 16409.288, 1., 387.305, 10.08, 44., 47.9, "", 3.861, 76.88}, 
 {"MNE", "Europe", "Montenegro", "2020-06-06", 324., 0., 9., 0., 515.873, 0., 
  14.33, 0., "", "", "", "", "", "", "", "", 628062., 46.28, 39.1, 14.762, 
  9.395, 16409.288, 1., 387.305, 10.08, 44., 47.9, "", 3.861, 76.88}, 
 {"MNE", "Europe", "Montenegro", "2020-06-07", 324., 0., 9., 0., 515.873, 0., 
  14.33, 0., "", "", "", "", "", "", "", "", 628062., 46.28, 39.1, 14.762, 
  9.395, 16409.288, 1., 387.305, 10.08, 44., 47.9, "", 3.861, 76.88}, 
 {"MNE", "Europe", "Montenegro", "2020-06-08", 324., 0., 9., 0., 515.873, 0., 
  14.33, 0., "", "", "", "", "", "", "", "", 628062., 46.28, 39.1, 14.762, 
  9.395, 16409.288, 1., 387.305, 10.08, 44., 47.9, "", 3.861, 76.88}, 
 {"MNE", "Europe", "Montenegro", "2020-06-09", 324., 0., 9., 0., 515.873, 0., 
  14.33, 0., "", "", "", "", "", "", "", "", 628062., 46.28, 39.1, 14.762, 
  9.395, 16409.288, 1., 387.305, 10.08, 44., 47.9, "", 3.861, 76.88}, 
 {"MNE", "Europe", "Montenegro", "2020-06-10", 324., 0., 9., 0., 515.873, 0., 
  14.33, 0., "", "", "", "", "", "", "", "", 628062., 46.28, 39.1, 14.762, 
  9.395, 16409.288, 1., 387.305, 10.08, 44., 47.9, "", 3.861, 76.88}, 
 {"MNE", "Europe", "Montenegro", "2020-06-11", 324., 0., 9., 0., 515.873, 0., 
  14.33, 0., "", "", "", "", "", "", "", "", 628062., 46.28, 39.1, 14.762, 
  9.395, 16409.288, 1., 387.305, 10.08, 44., 47.9, "", 3.861, 76.88}, 
 {"MNE", "Europe", "Montenegro", "2020-06-12", 324., 0., 9., 0., 515.873, 0., 
  14.33, 0., "", "", "", "", "", "", "", "", 628062., 46.28, 39.1, 14.762, 
  9.395, 16409.288, 1., 387.305, 10.08, 44., 47.9, "", 3.861, 76.88}, 
 {"MNE", "Europe", "Montenegro", "2020-06-13", 324., 0., 9., 0., 515.873, 0., 
  14.33, 0., "", "", "", "", "", "", "", "", 628062., 46.28, 39.1, 14.762, 
  9.395, 16409.288, 1., 387.305, 10.08, 44., 47.9, "", 3.861, 76.88}, 
 {"MNE", "Europe", "Montenegro", "2020-06-14", 324., 0., 9., 0., 515.873, 0., 
  14.33, 0., "", "", "", "", "", "", "", "", 628062., 46.28, 39.1, 14.762, 
  9.395, 16409.288, 1., 387.305, 10.08, 44., 47.9, "", 3.861, 76.88}, 
 {"MNE", "Europe", "Montenegro", "2020-06-15", 325., 1., 9., 0., 517.465, 
  1.592, 14.33, 0., "", "", "", "", "", "", "", "", 628062., 46.28, 39.1, 
  14.762, 9.395, 16409.288, 1., 387.305, 10.08, 44., 47.9, "", 3.861, 76.88}, 
 {"MNE", "Europe", "Montenegro", "2020-06-16", 326., 1., 9., 0., 519.057, 
  1.592, 14.33, 0., "", "", "", "", "", "", "", "", 628062., 46.28, 39.1, 
  14.762, 9.395, 16409.288, 1., 387.305, 10.08, 44., 47.9, "", 3.861, 76.88}, 
 {"MNE", "Europe", "Montenegro", "2020-06-17", 326., 0., 9., 0., 519.057, 0., 
  14.33, 0., "", "", "", "", "", "", "", "", 628062., 46.28, 39.1, 14.762, 
  9.395, 16409.288, 1., 387.305, 10.08, 44., 47.9, "", 3.861, 76.88}, 
 {"MNE", "Europe", "Montenegro", "2020-06-18", 333., 7., 9., 0., 530.202, 
  11.145, 14.33, 0., "", "", "", "", "", "", "", "", 628062., 46.28, 39.1, 
  14.762, 9.395, 16409.288, 1., 387.305, 10.08, 44., 47.9, "", 3.861, 76.88}, 
 {"MNE", "Europe", "Montenegro", "2020-06-19", 337., 4., 9., 0., 536.571, 
  6.369, 14.33, 0., "", "", "", "", "", "", "", "", 628062., 46.28, 39.1, 
  14.762, 9.395, 16409.288, 1., 387.305, 10.08, 44., 47.9, "", 3.861, 76.88}, 
 {"MNE", "Europe", "Montenegro", "2020-06-20", 355., 18., 9., 0., 565.231, 
  28.66, 14.33, 0., "", "", "", "", "", "", "", "", 628062., 46.28, 39.1, 
  14.762, 9.395, 16409.288, 1., 387.305, 10.08, 44., 47.9, "", 3.861, 76.88}, 
 {"MNE", "Europe", "Montenegro", "2020-06-21", 359., 4., 9., 0., 571.6, 
  6.369, 14.33, 0., "", "", "", "", "", "", "", "", 628062., 46.28, 39.1, 
  14.762, 9.395, 16409.288, 1., 387.305, 10.08, 44., 47.9, "", 3.861, 76.88}, 
 {"MNE", "Europe", "Montenegro", "2020-06-22", 362., 3., 9., 0., 576.376, 
  4.777, 14.33, 0., "", "", "", "", "", "", "", "", 628062., 46.28, 39.1, 
  14.762, 9.395, 16409.288, 1., 387.305, 10.08, 44., 47.9, "", 3.861, 76.88}, 
 {"MNE", "Europe", "Montenegro", "2020-06-23", 367., 5., 9., 0., 584.337, 
  7.961, 14.33, 0., "", "", "", "", "", "", "", "", 628062., 46.28, 39.1, 
  14.762, 9.395, 16409.288, 1., 387.305, 10.08, 44., 47.9, "", 3.861, 76.88}, 
 {"MNE", "Europe", "Montenegro", "2020-06-24", 378., 11., 9., 0., 601.851, 
  17.514, 14.33, 0., "", "", "", "", "", "", "", "", 628062., 46.28, 39.1, 
  14.762, 9.395, 16409.288, 1., 387.305, 10.08, 44., 47.9, "", 3.861, 76.88}, 
 {"MNE", "Europe", "Montenegro", "2020-06-25", 389., 11., 9., 0., 619.366, 
  17.514, 14.33, 0., "", "", "", "", "", "", "", "", 628062., 46.28, 39.1, 
  14.762, 9.395, 16409.288, 1., 387.305, 10.08, 44., 47.9, "", 3.861, 76.88}, 
 {"MNE", "Europe", "Montenegro", "2020-06-26", 414., 25., 9., 0., 659.171, 
  39.805, 14.33, 0., "", "", "", "", "", "", "", "", 628062., 46.28, 39.1, 
  14.762, 9.395, 16409.288, 1., 387.305, 10.08, 44., 47.9, "", 3.861, 76.88}, 
 {"MNE", "Europe", "Montenegro", "2020-06-27", 439., 25., 9., 0., 698.976, 
  39.805, 14.33, 0., "", "", "", "", "", "", "", "", 628062., 46.28, 39.1, 
  14.762, 9.395, 16409.288, 1., 387.305, 10.08, 44., 47.9, "", 3.861, 76.88}, 
 {"MNE", "Europe", "Montenegro", "2020-06-28", 469., 30., 9., 0., 746.742, 
  47.766, 14.33, 0., "", "", "", "", "", "", "", "", 628062., 46.28, 39.1, 
  14.762, 9.395, 16409.288, 1., 387.305, 10.08, 44., 47.9, "", 3.861, 76.88}, 
 {"MNE", "Europe", "Montenegro", "2020-06-29", 481., 12., 11., 2., 765.848, 
  19.106, 17.514, 3.184, "", "", "", "", "", "", "", "", 628062., 46.28, 
  39.1, 14.762, 9.395, 16409.288, 1., 387.305, 10.08, 44., 47.9, "", 3.861, 
  76.88}, {"MNE", "Europe", "Montenegro", "2020-06-30", 501., 20., 11., 0., 
  797.692, 31.844, 17.514, 0., "", "", "", "", "", "", "", "", 628062., 
  46.28, 39.1, 14.762, 9.395, 16409.288, 1., 387.305, 10.08, 44., 47.9, "", 
  3.861, 76.88}, {"MNE", "Europe", "Montenegro", "2020-07-01", 548., 47., 
  12., 1., 872.525, 74.833, 19.106, 1.592, "", "", "", "", "", "", "", "", 
  628062., 46.28, 39.1, 14.762, 9.395, 16409.288, 1., 387.305, 10.08, 44., 
  47.9, "", 3.861, 76.88}, {"MNE", "Europe", "Montenegro", "2020-07-02", 
  576., 28., 12., 0., 917.107, 44.582, 19.106, 0., "", "", "", "", "", "", 
  "", "", 628062., 46.28, 39.1, 14.762, 9.395, 16409.288, 1., 387.305, 10.08, 
  44., 47.9, "", 3.861, 76.88}, {"MNE", "Europe", "Montenegro", "2020-07-03", 
  616., 40., 12., 0., 980.795, 63.688, 19.106, 0., "", "", "", "", "", "", 
  "", "", 628062., 46.28, 39.1, 14.762, 9.395, 16409.288, 1., 387.305, 10.08, 
  44., 47.9, "", 3.861, 76.88}, {"MNE", "Europe", "Montenegro", "2020-07-04", 
  663., 47., 13., 1., 1055.628, 74.833, 20.699, 1.592, "", "", "", "", "", 
  "", "", "", 628062., 46.28, 39.1, 14.762, 9.395, 16409.288, 1., 387.305, 
  10.08, 44., 47.9, "", 3.861, 76.88}, {"MNE", "Europe", "Montenegro", 
  "2020-07-05", 720., 57., 14., 1., 1146.384, 90.755, 22.291, 1.592, "", "", 
  "", "", "", "", "", "", 628062., 46.28, 39.1, 14.762, 9.395, 16409.288, 1., 
  387.305, 10.08, 44., 47.9, "", 3.861, 76.88}, 
 {"MNE", "Europe", "Montenegro", "2020-07-06", 781., 61., 14., 0., 1243.508, 
  97.124, 22.291, 0., "", "", "", "", "", "", "", "", 628062., 46.28, 39.1, 
  14.762, 9.395, 16409.288, 1., 387.305, 10.08, 44., 47.9, "", 3.861, 76.88}, 
 {"MNE", "Europe", "Montenegro", "2020-07-07", 841., 60., 14., 0., 1339.04, 
  95.532, 22.291, 0., "", "", "", "", "", "", "", "", 628062., 46.28, 39.1, 
  14.762, 9.395, 16409.288, 1., 387.305, 10.08, 44., 47.9, "", 3.861, 76.88}, 
 {"MNE", "Europe", "Montenegro", "2020-07-08", 907., 66., 17., 3., 1444.125, 
  105.085, 27.067, 4.777, "", "", "", "", "", "", "", "", 628062., 46.28, 
  39.1, 14.762, 9.395, 16409.288, 1., 387.305, 10.08, 44., 47.9, "", 3.861, 
  76.88}, {"MSR", "North America", "Montserrat", "2020-03-21", 1., 1., 0., 
  0., 200.04, 200.04, 0., 0., "", "", "", "", "", "", "", "", 4999., "", "", 
  "", "", "", "", "", "", "", "", "", "", 74.16}, 
 {"MSR", "North America", "Montserrat", "2020-03-22", 1., 0., 0., 0., 200.04, 
  0., 0., 0., "", "", "", "", "", "", "", "", 4999., "", "", "", "", "", "", 
  "", "", "", "", "", "", 74.16}, {"MSR", "North America", "Montserrat", 
  "2020-03-23", 1., 0., 0., 0., 200.04, 0., 0., 0., "", "", "", "", "", "", 
  "", "", 4999., "", "", "", "", "", "", "", "", "", "", "", "", 74.16}, 
 {"MSR", "North America", "Montserrat", "2020-03-24", 1., 0., 0., 0., 200.04, 
  0., 0., 0., "", "", "", "", "", "", "", "", 4999., "", "", "", "", "", "", 
  "", "", "", "", "", "", 74.16}, {"MSR", "North America", "Montserrat", 
  "2020-03-25", 1., 0., 0., 0., 200.04, 0., 0., 0., "", "", "", "", "", "", 
  "", "", 4999., "", "", "", "", "", "", "", "", "", "", "", "", 74.16}, 
 {"MSR", "North America", "Montserrat", "2020-03-26", 1., 0., 0., 0., 200.04, 
  0., 0., 0., "", "", "", "", "", "", "", "", 4999., "", "", "", "", "", "", 
  "", "", "", "", "", "", 74.16}, {"MSR", "North America", "Montserrat", 
  "2020-03-27", 5., 4., 0., 0., 1000.2, 800.16, 0., 0., "", "", "", "", "", 
  "", "", "", 4999., "", "", "", "", "", "", "", "", "", "", "", "", 74.16}, 
 {"MSR", "North America", "Montserrat", "2020-03-28", 5., 0., 0., 0., 1000.2, 
  0., 0., 0., "", "", "", "", "", "", "", "", 4999., "", "", "", "", "", "", 
  "", "", "", "", "", "", 74.16}, {"MSR", "North America", "Montserrat", 
  "2020-03-29", 5., 0., 0., 0., 1000.2, 0., 0., 0., "", "", "", "", "", "", 
  "", "", 4999., "", "", "", "", "", "", "", "", "", "", "", "", 74.16}, 
 {"MSR", "North America", "Montserrat", "2020-03-30", 5., 0., 0., 0., 1000.2, 
  0., 0., 0., "", "", "", "", "", "", "", "", 4999., "", "", "", "", "", "", 
  "", "", "", "", "", "", 74.16}, {"MSR", "North America", "Montserrat", 
  "2020-03-31", 5., 0., 0., 0., 1000.2, 0., 0., 0., "", "", "", "", "", "", 
  "", "", 4999., "", "", "", "", "", "", "", "", "", "", "", "", 74.16}, 
 {"MSR", "North America", "Montserrat", "2020-04-02", 5., 0., 0., 0., 1000.2, 
  0., 0., 0., "", "", "", "", "", "", "", "", 4999., "", "", "", "", "", "", 
  "", "", "", "", "", "", 74.16}, {"MSR", "North America", "Montserrat", 
  "2020-04-03", 5., 0., 0., 0., 1000.2, 0., 0., 0., "", "", "", "", "", "", 
  "", "", 4999., "", "", "", "", "", "", "", "", "", "", "", "", 74.16}, 
 {"MSR", "North America", "Montserrat", "2020-04-04", 5., 0., 0., 0., 1000.2, 
  0., 0., 0., "", "", "", "", "", "", "", "", 4999., "", "", "", "", "", "", 
  "", "", "", "", "", "", 74.16}, {"MSR", "North America", "Montserrat", 
  "2020-04-05", 6., 1., 0., 0., 1200.24, 200.04, 0., 0., "", "", "", "", "", 
  "", "", "", 4999., "", "", "", "", "", "", "", "", "", "", "", "", 74.16}, 
 {"MSR", "North America", "Montserrat", "2020-04-06", 6., 0., 0., 0., 
  1200.24, 0., 0., 0., "", "", "", "", "", "", "", "", 4999., "", "", "", "", 
  "", "", "", "", "", "", "", "", 74.16}, {"MSR", "North America", 
  "Montserrat", "2020-04-07", 6., 0., 0., 0., 1200.24, 0., 0., 0., "", "", 
  "", "", "", "", "", "", 4999., "", "", "", "", "", "", "", "", "", "", "", 
  "", 74.16}, {"MSR", "North America", "Montserrat", "2020-04-08", 6., 0., 
  0., 0., 1200.24, 0., 0., 0., "", "", "", "", "", "", "", "", 4999., "", "", 
  "", "", "", "", "", "", "", "", "", "", 74.16}, 
 {"MSR", "North America", "Montserrat", "2020-04-09", 9., 3., 0., 0., 
  1800.36, 600.12, 0., 0., "", "", "", "", "", "", "", "", 4999., "", "", "", 
  "", "", "", "", "", "", "", "", "", 74.16}, 
 {"MSR", "North America", "Montserrat", "2020-04-10", 9., 0., 0., 0., 
  1800.36, 0., 0., 0., "", "", "", "", "", "", "", "", 4999., "", "", "", "", 
  "", "", "", "", "", "", "", "", 74.16}, {"MSR", "North America", 
  "Montserrat", "2020-04-11", 9., 0., 0., 0., 1800.36, 0., 0., 0., "", "", 
  "", "", "", "", "", "", 4999., "", "", "", "", "", "", "", "", "", "", "", 
  "", 74.16}, {"MSR", "North America", "Montserrat", "2020-04-12", 9., 0., 
  0., 0., 1800.36, 0., 0., 0., "", "", "", "", "", "", "", "", 4999., "", "", 
  "", "", "", "", "", "", "", "", "", "", 74.16}, 
 {"MSR", "North America", "Montserrat", "2020-04-13", 11., 2., 0., 0., 
  2200.44, 400.08, 0., 0., "", "", "", "", "", "", "", "", 4999., "", "", "", 
  "", "", "", "", "", "", "", "", "", 74.16}, 
 {"MSR", "North America", "Montserrat", "2020-04-14", 11., 0., 0., 0., 
  2200.44, 0., 0., 0., "", "", "", "", "", "", "", "", 4999., "", "", "", "", 
  "", "", "", "", "", "", "", "", 74.16}, {"MSR", "North America", 
  "Montserrat", "2020-04-15", 11., 0., 0., 0., 2200.44, 0., 0., 0., "", "", 
  "", "", "", "", "", "", 4999., "", "", "", "", "", "", "", "", "", "", "", 
  "", 74.16}, {"MSR", "North America", "Montserrat", "2020-04-16", 11., 0., 
  0., 0., 2200.44, 0., 0., 0., "", "", "", "", "", "", "", "", 4999., "", "", 
  "", "", "", "", "", "", "", "", "", "", 74.16}, 
 {"MSR", "North America", "Montserrat", "2020-04-17", 11., 0., 0., 0., 
  2200.44, 0., 0., 0., "", "", "", "", "", "", "", "", 4999., "", "", "", "", 
  "", "", "", "", "", "", "", "", 74.16}, {"MSR", "North America", 
  "Montserrat", "2020-04-18", 11., 0., 0., 0., 2200.44, 0., 0., 0., "", "", 
  "", "", "", "", "", "", 4999., "", "", "", "", "", "", "", "", "", "", "", 
  "", 74.16}, {"MSR", "North America", "Montserrat", "2020-04-19", 11., 0., 
  0., 0., 2200.44, 0., 0., 0., "", "", "", "", "", "", "", "", 4999., "", "", 
  "", "", "", "", "", "", "", "", "", "", 74.16}, 
 {"MSR", "North America", "Montserrat", "2020-04-20", 11., 0., 0., 0., 
  2200.44, 0., 0., 0., "", "", "", "", "", "", "", "", 4999., "", "", "", "", 
  "", "", "", "", "", "", "", "", 74.16}, {"MSR", "North America", 
  "Montserrat", "2020-04-21", 11., 0., 0., 0., 2200.44, 0., 0., 0., "", "", 
  "", "", "", "", "", "", 4999., "", "", "", "", "", "", "", "", "", "", "", 
  "", 74.16}, {"MSR", "North America", "Montserrat", "2020-04-22", 11., 0., 
  0., 0., 2200.44, 0., 0., 0., "", "", "", "", "", "", "", "", 4999., "", "", 
  "", "", "", "", "", "", "", "", "", "", 74.16}, 
 {"MSR", "North America", "Montserrat", "2020-04-23", 11., 0., 0., 0., 
  2200.44, 0., 0., 0., "", "", "", "", "", "", "", "", 4999., "", "", "", "", 
  "", "", "", "", "", "", "", "", 74.16}, {"MSR", "North America", 
  "Montserrat", "2020-04-24", 11., 0., 0., 0., 2200.44, 0., 0., 0., "", "", 
  "", "", "", "", "", "", 4999., "", "", "", "", "", "", "", "", "", "", "", 
  "", 74.16}, {"MSR", "North America", "Montserrat", "2020-04-25", 11., 0., 
  0., 0., 2200.44, 0., 0., 0., "", "", "", "", "", "", "", "", 4999., "", "", 
  "", "", "", "", "", "", "", "", "", "", 74.16}, 
 {"MSR", "North America", "Montserrat", "2020-04-26", 11., 0., 1., 1., 
  2200.44, 0., 200.04, 200.04, "", "", "", "", "", "", "", "", 4999., "", "", 
  "", "", "", "", "", "", "", "", "", "", 74.16}, 
 {"MSR", "North America", "Montserrat", "2020-04-27", 11., 0., 1., 0., 
  2200.44, 0., 200.04, 0., "", "", "", "", "", "", "", "", 4999., "", "", "", 
  "", "", "", "", "", "", "", "", "", 74.16}, 
 {"MSR", "North America", "Montserrat", "2020-04-28", 11., 0., 1., 0., 
  2200.44, 0., 200.04, 0., "", "", "", "", "", "", "", "", 4999., "", "", "", 
  "", "", "", "", "", "", "", "", "", 74.16}, 
 {"MSR", "North America", "Montserrat", "2020-04-29", 11., 0., 1., 0., 
  2200.44, 0., 200.04, 0., "", "", "", "", "", "", "", "", 4999., "", "", "", 
  "", "", "", "", "", "", "", "", "", 74.16}, 
 {"MSR", "North America", "Montserrat", "2020-04-30", 11., 0., 1., 0., 
  2200.44, 0., 200.04, 0., "", "", "", "", "", "", "", "", 4999., "", "", "", 
  "", "", "", "", "", "", "", "", "", 74.16}, 
 {"MSR", "North America", "Montserrat", "2020-05-01", 11., 0., 1., 0., 
  2200.44, 0., 200.04, 0., "", "", "", "", "", "", "", "", 4999., "", "", "", 
  "", "", "", "", "", "", "", "", "", 74.16}, 
 {"MSR", "North America", "Montserrat", "2020-05-02", 11., 0., 1., 0., 
  2200.44, 0., 200.04, 0., "", "", "", "", "", "", "", "", 4999., "", "", "", 
  "", "", "", "", "", "", "", "", "", 74.16}, 
 {"MSR", "North America", "Montserrat", "2020-05-03", 11., 0., 1., 0., 
  2200.44, 0., 200.04, 0., "", "", "", "", "", "", "", "", 4999., "", "", "", 
  "", "", "", "", "", "", "", "", "", 74.16}, 
 {"MSR", "North America", "Montserrat", "2020-05-04", 11., 0., 1., 0., 
  2200.44, 0., 200.04, 0., "", "", "", "", "", "", "", "", 4999., "", "", "", 
  "", "", "", "", "", "", "", "", "", 74.16}, 
 {"MSR", "North America", "Montserrat", "2020-05-05", 11., 0., 1., 0., 
  2200.44, 0., 200.04, 0., "", "", "", "", "", "", "", "", 4999., "", "", "", 
  "", "", "", "", "", "", "", "", "", 74.16}, 
 {"MSR", "North America", "Montserrat", "2020-05-06", 11., 0., 1., 0., 
  2200.44, 0., 200.04, 0., "", "", "", "", "", "", "", "", 4999., "", "", "", 
  "", "", "", "", "", "", "", "", "", 74.16}, 
 {"MSR", "North America", "Montserrat", "2020-05-07", 11., 0., 1., 0., 
  2200.44, 0., 200.04, 0., "", "", "", "", "", "", "", "", 4999., "", "", "", 
  "", "", "", "", "", "", "", "", "", 74.16}, 
 {"MSR", "North America", "Montserrat", "2020-05-08", 11., 0., 1., 0., 
  2200.44, 0., 200.04, 0., "", "", "", "", "", "", "", "", 4999., "", "", "", 
  "", "", "", "", "", "", "", "", "", 74.16}, 
 {"MSR", "North America", "Montserrat", "2020-05-09", 11., 0., 1., 0., 
  2200.44, 0., 200.04, 0., "", "", "", "", "", "", "", "", 4999., "", "", "", 
  "", "", "", "", "", "", "", "", "", 74.16}, 
 {"MSR", "North America", "Montserrat", "2020-05-10", 11., 0., 1., 0., 
  2200.44, 0., 200.04, 0., "", "", "", "", "", "", "", "", 4999., "", "", "", 
  "", "", "", "", "", "", "", "", "", 74.16}, 
 {"MSR", "North America", "Montserrat", "2020-05-11", 11., 0., 1., 0., 
  2200.44, 0., 200.04, 0., "", "", "", "", "", "", "", "", 4999., "", "", "", 
  "", "", "", "", "", "", "", "", "", 74.16}, 
 {"MSR", "North America", "Montserrat", "2020-05-12", 11., 0., 1., 0., 
  2200.44, 0., 200.04, 0., "", "", "", "", "", "", "", "", 4999., "", "", "", 
  "", "", "", "", "", "", "", "", "", 74.16}, 
 {"MSR", "North America", "Montserrat", "2020-05-13", 11., 0., 1., 0., 
  2200.44, 0., 200.04, 0., "", "", "", "", "", "", "", "", 4999., "", "", "", 
  "", "", "", "", "", "", "", "", "", 74.16}, 
 {"MSR", "North America", "Montserrat", "2020-05-14", 11., 0., 1., 0., 
  2200.44, 0., 200.04, 0., "", "", "", "", "", "", "", "", 4999., "", "", "", 
  "", "", "", "", "", "", "", "", "", 74.16}, 
 {"MSR", "North America", "Montserrat", "2020-05-15", 11., 0., 1., 0., 
  2200.44, 0., 200.04, 0., "", "", "", "", "", "", "", "", 4999., "", "", "", 
  "", "", "", "", "", "", "", "", "", 74.16}, 
 {"MSR", "North America", "Montserrat", "2020-05-16", 11., 0., 1., 0., 
  2200.44, 0., 200.04, 0., "", "", "", "", "", "", "", "", 4999., "", "", "", 
  "", "", "", "", "", "", "", "", "", 74.16}, 
 {"MSR", "North America", "Montserrat", "2020-05-17", 11., 0., 1., 0., 
  2200.44, 0., 200.04, 0., "", "", "", "", "", "", "", "", 4999., "", "", "", 
  "", "", "", "", "", "", "", "", "", 74.16}, 
 {"MSR", "North America", "Montserrat", "2020-05-18", 11., 0., 1., 0., 
  2200.44, 0., 200.04, 0., "", "", "", "", "", "", "", "", 4999., "", "", "", 
  "", "", "", "", "", "", "", "", "", 74.16}, 
 {"MSR", "North America", "Montserrat", "2020-05-19", 11., 0., 1., 0., 
  2200.44, 0., 200.04, 0., "", "", "", "", "", "", "", "", 4999., "", "", "", 
  "", "", "", "", "", "", "", "", "", 74.16}, 
 {"MSR", "North America", "Montserrat", "2020-05-20", 11., 0., 1., 0., 
  2200.44, 0., 200.04, 0., "", "", "", "", "", "", "", "", 4999., "", "", "", 
  "", "", "", "", "", "", "", "", "", 74.16}, 
 {"MSR", "North America", "Montserrat", "2020-05-21", 11., 0., 1., 0., 
  2200.44, 0., 200.04, 0., "", "", "", "", "", "", "", "", 4999., "", "", "", 
  "", "", "", "", "", "", "", "", "", 74.16}, 
 {"MSR", "North America", "Montserrat", "2020-05-22", 11., 0., 1., 0., 
  2200.44, 0., 200.04, 0., "", "", "", "", "", "", "", "", 4999., "", "", "", 
  "", "", "", "", "", "", "", "", "", 74.16}, 
 {"MSR", "North America", "Montserrat", "2020-05-23", 11., 0., 1., 0., 
  2200.44, 0., 200.04, 0., "", "", "", "", "", "", "", "", 4999., "", "", "", 
  "", "", "", "", "", "", "", "", "", 74.16}, 
 {"MSR", "North America", "Montserrat", "2020-05-24", 11., 0., 1., 0., 
  2200.44, 0., 200.04, 0., "", "", "", "", "", "", "", "", 4999., "", "", "", 
  "", "", "", "", "", "", "", "", "", 74.16}, 
 {"MSR", "North America", "Montserrat", "2020-05-25", 11., 0., 1., 0., 
  2200.44, 0., 200.04, 0., "", "", "", "", "", "", "", "", 4999., "", "", "", 
  "", "", "", "", "", "", "", "", "", 74.16}, 
 {"MSR", "North America", "Montserrat", "2020-05-26", 11., 0., 1., 0., 
  2200.44, 0., 200.04, 0., "", "", "", "", "", "", "", "", 4999., "", "", "", 
  "", "", "", "", "", "", "", "", "", 74.16}, 
 {"MSR", "North America", "Montserrat", "2020-05-27", 11., 0., 1., 0., 
  2200.44, 0., 200.04, 0., "", "", "", "", "", "", "", "", 4999., "", "", "", 
  "", "", "", "", "", "", "", "", "", 74.16}, 
 {"MSR", "North America", "Montserrat", "2020-05-28", 11., 0., 1., 0., 
  2200.44, 0., 200.04, 0., "", "", "", "", "", "", "", "", 4999., "", "", "", 
  "", "", "", "", "", "", "", "", "", 74.16}, 
 {"MSR", "North America", "Montserrat", "2020-05-29", 11., 0., 1., 0., 
  2200.44, 0., 200.04, 0., "", "", "", "", "", "", "", "", 4999., "", "", "", 
  "", "", "", "", "", "", "", "", "", 74.16}, 
 {"MSR", "North America", "Montserrat", "2020-05-30", 11., 0., 1., 0., 
  2200.44, 0., 200.04, 0., "", "", "", "", "", "", "", "", 4999., "", "", "", 
  "", "", "", "", "", "", "", "", "", 74.16}, 
 {"MSR", "North America", "Montserrat", "2020-05-31", 11., 0., 1., 0., 
  2200.44, 0., 200.04, 0., "", "", "", "", "", "", "", "", 4999., "", "", "", 
  "", "", "", "", "", "", "", "", "", 74.16}, 
 {"MSR", "North America", "Montserrat", "2020-06-01", 11., 0., 1., 0., 
  2200.44, 0., 200.04, 0., "", "", "", "", "", "", "", "", 4999., "", "", "", 
  "", "", "", "", "", "", "", "", "", 74.16}, 
 {"MSR", "North America", "Montserrat", "2020-06-02", 11., 0., 1., 0., 
  2200.44, 0., 200.04, 0., "", "", "", "", "", "", "", "", 4999., "", "", "", 
  "", "", "", "", "", "", "", "", "", 74.16}, 
 {"MSR", "North America", "Montserrat", "2020-06-03", 11., 0., 1., 0., 
  2200.44, 0., 200.04, 0., "", "", "", "", "", "", "", "", 4999., "", "", "", 
  "", "", "", "", "", "", "", "", "", 74.16}, 
 {"MSR", "North America", "Montserrat", "2020-06-04", 11., 0., 1., 0., 
  2200.44, 0., 200.04, 0., "", "", "", "", "", "", "", "", 4999., "", "", "", 
  "", "", "", "", "", "", "", "", "", 74.16}, 
 {"MSR", "North America", "Montserrat", "2020-06-05", 11., 0., 1., 0., 
  2200.44, 0., 200.04, 0., "", "", "", "", "", "", "", "", 4999., "", "", "", 
  "", "", "", "", "", "", "", "", "", 74.16}, 
 {"MSR", "North America", "Montserrat", "2020-06-06", 11., 0., 1., 0., 
  2200.44, 0., 200.04, 0., "", "", "", "", "", "", "", "", 4999., "", "", "", 
  "", "", "", "", "", "", "", "", "", 74.16}, 
 {"MSR", "North America", "Montserrat", "2020-06-07", 11., 0., 1., 0., 
  2200.44, 0., 200.04, 0., "", "", "", "", "", "", "", "", 4999., "", "", "", 
  "", "", "", "", "", "", "", "", "", 74.16}, 
 {"MSR", "North America", "Montserrat", "2020-06-08", 11., 0., 1., 0., 
  2200.44, 0., 200.04, 0., "", "", "", "", "", "", "", "", 4999., "", "", "", 
  "", "", "", "", "", "", "", "", "", 74.16}, 
 {"MSR", "North America", "Montserrat", "2020-06-09", 11., 0., 1., 0., 
  2200.44, 0., 200.04, 0., "", "", "", "", "", "", "", "", 4999., "", "", "", 
  "", "", "", "", "", "", "", "", "", 74.16}, 
 {"MSR", "North America", "Montserrat", "2020-06-10", 11., 0., 1., 0., 
  2200.44, 0., 200.04, 0., "", "", "", "", "", "", "", "", 4999., "", "", "", 
  "", "", "", "", "", "", "", "", "", 74.16}, 
 {"MSR", "North America", "Montserrat", "2020-06-11", 11., 0., 1., 0., 
  2200.44, 0., 200.04, 0., "", "", "", "", "", "", "", "", 4999., "", "", "", 
  "", "", "", "", "", "", "", "", "", 74.16}, 
 {"MSR", "North America", "Montserrat", "2020-06-12", 11., 0., 1., 0., 
  2200.44, 0., 200.04, 0., "", "", "", "", "", "", "", "", 4999., "", "", "", 
  "", "", "", "", "", "", "", "", "", 74.16}, 
 {"MSR", "North America", "Montserrat", "2020-06-13", 11., 0., 1., 0., 
  2200.44, 0., 200.04, 0., "", "", "", "", "", "", "", "", 4999., "", "", "", 
  "", "", "", "", "", "", "", "", "", 74.16}, 
 {"MSR", "North America", "Montserrat", "2020-06-14", 11., 0., 1., 0., 
  2200.44, 0., 200.04, 0., "", "", "", "", "", "", "", "", 4999., "", "", "", 
  "", "", "", "", "", "", "", "", "", 74.16}, 
 {"MSR", "North America", "Montserrat", "2020-06-15", 11., 0., 1., 0., 
  2200.44, 0., 200.04, 0., "", "", "", "", "", "", "", "", 4999., "", "", "", 
  "", "", "", "", "", "", "", "", "", 74.16}, 
 {"MSR", "North America", "Montserrat", "2020-06-16", 11., 0., 1., 0., 
  2200.44, 0., 200.04, 0., "", "", "", "", "", "", "", "", 4999., "", "", "", 
  "", "", "", "", "", "", "", "", "", 74.16}, 
 {"MSR", "North America", "Montserrat", "2020-06-17", 11., 0., 1., 0., 
  2200.44, 0., 200.04, 0., "", "", "", "", "", "", "", "", 4999., "", "", "", 
  "", "", "", "", "", "", "", "", "", 74.16}, 
 {"MSR", "North America", "Montserrat", "2020-06-18", 11., 0., 1., 0., 
  2200.44, 0., 200.04, 0., "", "", "", "", "", "", "", "", 4999., "", "", "", 
  "", "", "", "", "", "", "", "", "", 74.16}, 
 {"MSR", "North America", "Montserrat", "2020-06-19", 11., 0., 1., 0., 
  2200.44, 0., 200.04, 0., "", "", "", "", "", "", "", "", 4999., "", "", "", 
  "", "", "", "", "", "", "", "", "", 74.16}, 
 {"MSR", "North America", "Montserrat", "2020-06-20", 11., 0., 1., 0., 
  2200.44, 0., 200.04, 0., "", "", "", "", "", "", "", "", 4999., "", "", "", 
  "", "", "", "", "", "", "", "", "", 74.16}, 
 {"MSR", "North America", "Montserrat", "2020-06-21", 11., 0., 1., 0., 
  2200.44, 0., 200.04, 0., "", "", "", "", "", "", "", "", 4999., "", "", "", 
  "", "", "", "", "", "", "", "", "", 74.16}, 
 {"MSR", "North America", "Montserrat", "2020-06-22", 11., 0., 1., 0., 
  2200.44, 0., 200.04, 0., "", "", "", "", "", "", "", "", 4999., "", "", "", 
  "", "", "", "", "", "", "", "", "", 74.16}, 
 {"MSR", "North America", "Montserrat", "2020-06-23", 11., 0., 1., 0., 
  2200.44, 0., 200.04, 0., "", "", "", "", "", "", "", "", 4999., "", "", "", 
  "", "", "", "", "", "", "", "", "", 74.16}, 
 {"MSR", "North America", "Montserrat", "2020-06-24", 11., 0., 1., 0., 
  2200.44, 0., 200.04, 0., "", "", "", "", "", "", "", "", 4999., "", "", "", 
  "", "", "", "", "", "", "", "", "", 74.16}, 
 {"MSR", "North America", "Montserrat", "2020-06-25", 11., 0., 1., 0., 
  2200.44, 0., 200.04, 0., "", "", "", "", "", "", "", "", 4999., "", "", "", 
  "", "", "", "", "", "", "", "", "", 74.16}, 
 {"MSR", "North America", "Montserrat", "2020-06-26", 11., 0., 1., 0., 
  2200.44, 0., 200.04, 0., "", "", "", "", "", "", "", "", 4999., "", "", "", 
  "", "", "", "", "", "", "", "", "", 74.16}, 
 {"MSR", "North America", "Montserrat", "2020-06-27", 11., 0., 1., 0., 
  2200.44, 0., 200.04, 0., "", "", "", "", "", "", "", "", 4999., "", "", "", 
  "", "", "", "", "", "", "", "", "", 74.16}, 
 {"MSR", "North America", "Montserrat", "2020-06-28", 11., 0., 1., 0., 
  2200.44, 0., 200.04, 0., "", "", "", "", "", "", "", "", 4999., "", "", "", 
  "", "", "", "", "", "", "", "", "", 74.16}, 
 {"MSR", "North America", "Montserrat", "2020-06-29", 11., 0., 1., 0., 
  2200.44, 0., 200.04, 0., "", "", "", "", "", "", "", "", 4999., "", "", "", 
  "", "", "", "", "", "", "", "", "", 74.16}, 
 {"MSR", "North America", "Montserrat", "2020-06-30", 11., 0., 1., 0., 
  2200.44, 0., 200.04, 0., "", "", "", "", "", "", "", "", 4999., "", "", "", 
  "", "", "", "", "", "", "", "", "", 74.16}, 
 {"MSR", "North America", "Montserrat", "2020-07-01", 11., 0., 1., 0., 
  2200.44, 0., 200.04, 0., "", "", "", "", "", "", "", "", 4999., "", "", "", 
  "", "", "", "", "", "", "", "", "", 74.16}, 
 {"MSR", "North America", "Montserrat", "2020-07-02", 11., 0., 1., 0., 
  2200.44, 0., 200.04, 0., "", "", "", "", "", "", "", "", 4999., "", "", "", 
  "", "", "", "", "", "", "", "", "", 74.16}, 
 {"MSR", "North America", "Montserrat", "2020-07-03", 11., 0., 1., 0., 
  2200.44, 0., 200.04, 0., "", "", "", "", "", "", "", "", 4999., "", "", "", 
  "", "", "", "", "", "", "", "", "", 74.16}, 
 {"MSR", "North America", "Montserrat", "2020-07-04", 11., 0., 1., 0., 
  2200.44, 0., 200.04, 0., "", "", "", "", "", "", "", "", 4999., "", "", "", 
  "", "", "", "", "", "", "", "", "", 74.16}, 
 {"MSR", "North America", "Montserrat", "2020-07-05", 11., 0., 1., 0., 
  2200.44, 0., 200.04, 0., "", "", "", "", "", "", "", "", 4999., "", "", "", 
  "", "", "", "", "", "", "", "", "", 74.16}, 
 {"MSR", "North America", "Montserrat", "2020-07-06", 11., 0., 1., 0., 
  2200.44, 0., 200.04, 0., "", "", "", "", "", "", "", "", 4999., "", "", "", 
  "", "", "", "", "", "", "", "", "", 74.16}, 
 {"MSR", "North America", "Montserrat", "2020-07-07", 11., 0., 1., 0., 
  2200.44, 0., 200.04, 0., "", "", "", "", "", "", "", "", 4999., "", "", "", 
  "", "", "", "", "", "", "", "", "", 74.16}, 
 {"MSR", "North America", "Montserrat", "2020-07-08", 11., 0., 1., 0., 
  2200.44, 0., 200.04, 0., "", "", "", "", "", "", "", "", 4999., "", "", "", 
  "", "", "", "", "", "", "", "", "", 74.16}, {"MAR", "Africa", "Morocco", 
  "2020-02-07", "", "", "", "", "", "", "", "", 9., "", 0., "", "", "", 
  "people tested", 0., 3.6910558*^7, 80.08, 29.6, 6.769, 4.209, 7485.013, 1., 
  419.146, 7.14, 0.8, 47.1, "", 1.1, 76.68}, {"MAR", "Africa", "Morocco", 
  "2020-02-08", "", "", "", "", "", "", "", "", "", "", "", "", "", "", 
  "people tested", 0., 3.6910558*^7, 80.08, 29.6, 6.769, 4.209, 7485.013, 1., 
  419.146, 7.14, 0.8, 47.1, "", 1.1, 76.68}, {"MAR", "Africa", "Morocco", 
  "2020-02-09", "", "", "", "", "", "", "", "", "", "", "", "", "", "", 
  "people tested", 0., 3.6910558*^7, 80.08, 29.6, 6.769, 4.209, 7485.013, 1., 
  419.146, 7.14, 0.8, 47.1, "", 1.1, 76.68}, {"MAR", "Africa", "Morocco", 
  "2020-02-10", "", "", "", "", "", "", "", "", "", "", "", "", "", "", 
  "people tested", 0., 3.6910558*^7, 80.08, 29.6, 6.769, 4.209, 7485.013, 1., 
  419.146, 7.14, 0.8, 47.1, "", 1.1, 76.68}, {"MAR", "Africa", "Morocco", 
  "2020-02-11", "", "", "", "", "", "", "", "", "", "", "", "", "", "", 
  "people tested", 0., 3.6910558*^7, 80.08, 29.6, 6.769, 4.209, 7485.013, 1., 
  419.146, 7.14, 0.8, 47.1, "", 1.1, 76.68}, {"MAR", "Africa", "Morocco", 
  "2020-02-12", "", "", "", "", "", "", "", "", "", "", "", "", "", "", 
  "people tested", 0., 3.6910558*^7, 80.08, 29.6, 6.769, 4.209, 7485.013, 1., 
  419.146, 7.14, 0.8, 47.1, "", 1.1, 76.68}, {"MAR", "Africa", "Morocco", 
  "2020-02-13", "", "", "", "", "", "", "", "", "", "", "", "", "", "", 
  "people tested", 0., 3.6910558*^7, 80.08, 29.6, 6.769, 4.209, 7485.013, 1., 
  419.146, 7.14, 0.8, 47.1, "", 1.1, 76.68}, {"MAR", "Africa", "Morocco", 
  "2020-02-14", "", "", "", "", "", "", "", "", "", "", "", "", 0., 0., 
  "people tested", 0., 3.6910558*^7, 80.08, 29.6, 6.769, 4.209, 7485.013, 1., 
  419.146, 7.14, 0.8, 47.1, "", 1.1, 76.68}, {"MAR", "Africa", "Morocco", 
  "2020-02-15", "", "", "", "", "", "", "", "", 10., "", 0., "", 0., 0., 
  "people tested", 0., 3.6910558*^7, 80.08, 29.6, 6.769, 4.209, 7485.013, 1., 
  419.146, 7.14, 0.8, 47.1, "", 1.1, 76.68}, {"MAR", "Africa", "Morocco", 
  "2020-02-16", "", "", "", "", "", "", "", "", "", "", "", "", 0., 0., 
  "people tested", 0., 3.6910558*^7, 80.08, 29.6, 6.769, 4.209, 7485.013, 1., 
  419.146, 7.14, 0.8, 47.1, "", 1.1, 76.68}, {"MAR", "Africa", "Morocco", 
  "2020-02-17", "", "", "", "", "", "", "", "", "", "", "", "", 0., 0., 
  "people tested", 0., 3.6910558*^7, 80.08, 29.6, 6.769, 4.209, 7485.013, 1., 
  419.146, 7.14, 0.8, 47.1, "", 1.1, 76.68}, {"MAR", "Africa", "Morocco", 
  "2020-02-18", "", "", "", "", "", "", "", "", "", "", "", "", 0., 0., 
  "people tested", 0., 3.6910558*^7, 80.08, 29.6, 6.769, 4.209, 7485.013, 1., 
  419.146, 7.14, 0.8, 47.1, "", 1.1, 76.68}, {"MAR", "Africa", "Morocco", 
  "2020-02-19", "", "", "", "", "", "", "", "", 11., "", 0., "", 0., 0., 
  "people tested", 0., 3.6910558*^7, 80.08, 29.6, 6.769, 4.209, 7485.013, 1., 
  419.146, 7.14, 0.8, 47.1, "", 1.1, 76.68}, {"MAR", "Africa", "Morocco", 
  "2020-02-20", "", "", "", "", "", "", "", "", "", "", "", "", 0., 0., 
  "people tested", 0., 3.6910558*^7, 80.08, 29.6, 6.769, 4.209, 7485.013, 1., 
  419.146, 7.14, 0.8, 47.1, "", 1.1, 76.68}, {"MAR", "Africa", "Morocco", 
  "2020-02-21", "", "", "", "", "", "", "", "", "", "", "", "", 0., 0., 
  "people tested", 0., 3.6910558*^7, 80.08, 29.6, 6.769, 4.209, 7485.013, 1., 
  419.146, 7.14, 0.8, 47.1, "", 1.1, 76.68}, {"MAR", "Africa", "Morocco", 
  "2020-02-22", "", "", "", "", "", "", "", "", 12., "", 0., "", 0., 0., 
  "people tested", 0., 3.6910558*^7, 80.08, 29.6, 6.769, 4.209, 7485.013, 1., 
  419.146, 7.14, 0.8, 47.1, "", 1.1, 76.68}, {"MAR", "Africa", "Morocco", 
  "2020-02-23", "", "", "", "", "", "", "", "", 13., 1., 0., 0., 0., 0., 
  "people tested", 0., 3.6910558*^7, 80.08, 29.6, 6.769, 4.209, 7485.013, 1., 
  419.146, 7.14, 0.8, 47.1, "", 1.1, 76.68}, {"MAR", "Africa", "Morocco", 
  "2020-02-24", "", "", "", "", "", "", "", "", 14., 1., 0., 0., 0., 0., 
  "people tested", 0., 3.6910558*^7, 80.08, 29.6, 6.769, 4.209, 7485.013, 1., 
  419.146, 7.14, 0.8, 47.1, "", 1.1, 76.68}, {"MAR", "Africa", "Morocco", 
  "2020-02-25", "", "", "", "", "", "", "", "", 15., 1., 0., 0., 1., 0., 
  "people tested", 0., 3.6910558*^7, 80.08, 29.6, 6.769, 4.209, 7485.013, 1., 
  419.146, 7.14, 0.8, 47.1, "", 1.1, 76.68}, {"MAR", "Africa", "Morocco", 
  "2020-02-26", "", "", "", "", "", "", "", "", 17., 2., 0., 0., 1., 0., 
  "people tested", 0., 3.6910558*^7, 80.08, 29.6, 6.769, 4.209, 7485.013, 1., 
  419.146, 7.14, 0.8, 47.1, "", 1.1, 76.68}, {"MAR", "Africa", "Morocco", 
  "2020-02-27", "", "", "", "", "", "", "", "", 19., 2., 0.001, 0., 1., 0., 
  "people tested", 0., 3.6910558*^7, 80.08, 29.6, 6.769, 4.209, 7485.013, 1., 
  419.146, 7.14, 0.8, 47.1, "", 1.1, 76.68}, {"MAR", "Africa", "Morocco", 
  "2020-02-28", "", "", "", "", "", "", "", "", "", "", "", "", 1., 0., 
  "people tested", 0., 3.6910558*^7, 80.08, 29.6, 6.769, 4.209, 7485.013, 1., 
  419.146, 7.14, 0.8, 47.1, "", 1.1, 76.68}, {"MAR", "Africa", "Morocco", 
  "2020-02-29", "", "", "", "", "", "", "", "", 25., "", 0.001, "", 2., 0., 
  "people tested", 0., 3.6910558*^7, 80.08, 29.6, 6.769, 4.209, 7485.013, 1., 
  419.146, 7.14, 0.8, 47.1, "", 1.1, 76.68}, {"MAR", "Africa", "Morocco", 
  "2020-03-01", "", "", "", "", "", "", "", "", "", "", "", "", 2., 0., 
  "people tested", 0., 3.6910558*^7, 80.08, 29.6, 6.769, 4.209, 7485.013, 1., 
  419.146, 7.14, 0.8, 47.1, "", 1.1, 76.68}, {"MAR", "Africa", "Morocco", 
  "2020-03-02", "", "", "", "", "", "", "", "", 29., "", 0.001, "", 2., 0., 
  "people tested", 0., 3.6910558*^7, 80.08, 29.6, 6.769, 4.209, 7485.013, 1., 
  419.146, 7.14, 0.8, 47.1, "", 1.1, 76.68}, {"MAR", "Africa", "Morocco", 
  "2020-03-03", 1., 1., 0., 0., 0.027, 0.027, 0., 0., 33., 4., 0.001, 0., 3., 
  0., "people tested", 0., 3.6910558*^7, 80.08, 29.6, 6.769, 4.209, 7485.013, 
  1., 419.146, 7.14, 0.8, 47.1, "", 1.1, 76.68}, 
 {"MAR", "Africa", "Morocco", "2020-03-04", "", "", "", "", "", "", "", "", 
  35., 2., 0.001, 0., 3., 0., "people tested", 5.56, 3.6910558*^7, 80.08, 
  29.6, 6.769, 4.209, 7485.013, 1., 419.146, 7.14, 0.8, 47.1, "", 1.1, 
  76.68}, {"MAR", "Africa", "Morocco", "2020-03-05", "", "", "", "", "", "", 
  "", "", 42., 7., 0.001, 0., 3., 0., "people tested", 5.56, 3.6910558*^7, 
  80.08, 29.6, 6.769, 4.209, 7485.013, 1., 419.146, 7.14, 0.8, 47.1, "", 1.1, 
  76.68}, {"MAR", "Africa", "Morocco", "2020-03-06", 2., 1., 0., 0., 0.054, 
  0.027, 0., 0., 52., 10., 0.001, 0., 4., 0., "people tested", 5.56, 
  3.6910558*^7, 80.08, 29.6, 6.769, 4.209, 7485.013, 1., 419.146, 7.14, 0.8, 
  47.1, "", 1.1, 76.68}, {"MAR", "Africa", "Morocco", "2020-03-07", "", "", 
  "", "", "", "", "", "", 57., 5., 0.002, 0., 5., 0., "people tested", 5.56, 
  3.6910558*^7, 80.08, 29.6, 6.769, 4.209, 7485.013, 1., 419.146, 7.14, 0.8, 
  47.1, "", 1.1, 76.68}, {"MAR", "Africa", "Morocco", "2020-03-08", "", "", 
  "", "", "", "", "", "", "", "", "", "", 5., 0., "people tested", 5.56, 
  3.6910558*^7, 80.08, 29.6, 6.769, 4.209, 7485.013, 1., 419.146, 7.14, 0.8, 
  47.1, "", 1.1, 76.68}, {"MAR", "Africa", "Morocco", "2020-03-09", "", "", 
  "", "", "", "", "", "", 62., "", 0.002, "", 5., 0., "people tested", 5.56, 
  3.6910558*^7, 80.08, 29.6, 6.769, 4.209, 7485.013, 1., 419.146, 7.14, 0.8, 
  47.1, "", 1.1, 76.68}, {"MAR", "Africa", "Morocco", "2020-03-10", "", "", 
  "", "", "", "", "", "", 66., 4., 0.002, 0., 5., 0., "people tested", 5.56, 
  3.6910558*^7, 80.08, 29.6, 6.769, 4.209, 7485.013, 1., 419.146, 7.14, 0.8, 
  47.1, "", 1.1, 76.68}, {"MAR", "Africa", "Morocco", "2020-03-11", "", "", 
  "", "", "", "", "", "", 84., 18., 0.002, 0., 7., 0., "people tested", 5.56, 
  3.6910558*^7, 80.08, 29.6, 6.769, 4.209, 7485.013, 1., 419.146, 7.14, 0.8, 
  47.1, "", 1.1, 76.68}, {"MAR", "Africa", "Morocco", "2020-03-12", 5., 3., 
  1., 1., 0.135, 0.081, 0.027, 0.027, 97., 13., 0.003, 0., 8., 0., 
  "people tested", 5.56, 3.6910558*^7, 80.08, 29.6, 6.769, 4.209, 7485.013, 
  1., 419.146, 7.14, 0.8, 47.1, "", 1.1, 76.68}, 
 {"MAR", "Africa", "Morocco", "2020-03-13", 6., 1., 1., 0., 0.163, 0.027, 
  0.027, 0., 101., 4., 0.003, 0., 7., 0., "people tested", 25., 3.6910558*^7, 
  80.08, 29.6, 6.769, 4.209, 7485.013, 1., 419.146, 7.14, 0.8, 47.1, "", 1.1, 
  76.68}, {"MAR", "Africa", "Morocco", "2020-03-14", 7., 1., 1., 0., 0.19, 
  0.027, 0.027, 0., 130., 29., 0.004, 0.001, 10., 0., "people tested", 44.44, 
  3.6910558*^7, 80.08, 29.6, 6.769, 4.209, 7485.013, 1., 419.146, 7.14, 0.8, 
  47.1, "", 1.1, 76.68}, {"MAR", "Africa", "Morocco", "2020-03-15", 18., 11., 
  1., 0., 0.488, 0.298, 0.027, 0., 150., 20., 0.004, 0.001, 13., 0., 
  "people tested", 44.44, 3.6910558*^7, 80.08, 29.6, 6.769, 4.209, 7485.013, 
  1., 419.146, 7.14, 0.8, 47.1, "", 1.1, 76.68}, 
 {"MAR", "Africa", "Morocco", "2020-03-16", 28., 10., 1., 0., 0.759, 0.271, 
  0.027, 0., 189., 39., 0.005, 0.001, 18., 0., "people tested", 55.56, 
  3.6910558*^7, 80.08, 29.6, 6.769, 4.209, 7485.013, 1., 419.146, 7.14, 0.8, 
  47.1, "", 1.1, 76.68}, {"MAR", "Africa", "Morocco", "2020-03-17", 37., 9., 
  1., 0., 1.002, 0.244, 0.027, 0., 227., 38., 0.006, 0.001, 23., 0.001, 
  "people tested", 55.56, 3.6910558*^7, 80.08, 29.6, 6.769, 4.209, 7485.013, 
  1., 419.146, 7.14, 0.8, 47.1, "", 1.1, 76.68}, 
 {"MAR", "Africa", "Morocco", "2020-03-18", 44., 7., 2., 1., 1.192, 0.19, 
  0.054, 0.027, 317., 90., 0.009, 0.002, 33., 0.001, "people tested", 55.56, 
  3.6910558*^7, 80.08, 29.6, 6.769, 4.209, 7485.013, 1., 419.146, 7.14, 0.8, 
  47.1, "", 1.1, 76.68}, {"MAR", "Africa", "Morocco", "2020-03-19", 54., 10., 
  2., 0., 1.463, 0.271, 0.054, 0., 370., 53., 0.01, 0.001, 39., 0.001, 
  "people tested", 55.56, 3.6910558*^7, 80.08, 29.6, 6.769, 4.209, 7485.013, 
  1., 419.146, 7.14, 0.8, 47.1, "", 1.1, 76.68}, 
 {"MAR", "Africa", "Morocco", "2020-03-20", 63., 9., 2., 0., 1.707, 0.244, 
  0.054, 0., 464., 94., 0.013, 0.003, 52., 0.001, "people tested", 90.74, 
  3.6910558*^7, 80.08, 29.6, 6.769, 4.209, 7485.013, 1., 419.146, 7.14, 0.8, 
  47.1, "", 1.1, 76.68}, {"MAR", "Africa", "Morocco", "2020-03-21", 86., 23., 
  3., 1., 2.33, 0.623, 0.081, 0.027, 537., 73., 0.015, 0.002, 58., 0.002, 
  "people tested", 90.74, 3.6910558*^7, 80.08, 29.6, 6.769, 4.209, 7485.013, 
  1., 419.146, 7.14, 0.8, 47.1, "", 1.1, 76.68}, 
 {"MAR", "Africa", "Morocco", "2020-03-22", 96., 10., 3., 0., 2.601, 0.271, 
  0.081, 0., 627., 90., 0.017, 0.002, 68., 0.002, "people tested", 90.74, 
  3.6910558*^7, 80.08, 29.6, 6.769, 4.209, 7485.013, 1., 419.146, 7.14, 0.8, 
  47.1, "", 1.1, 76.68}, {"MAR", "Africa", "Morocco", "2020-03-23", 115., 
  19., 4., 1., 3.116, 0.515, 0.108, 0.027, 786., 159., 0.021, 0.004, 85., 
  0.002, "people tested", 90.74, 3.6910558*^7, 80.08, 29.6, 6.769, 4.209, 
  7485.013, 1., 419.146, 7.14, 0.8, 47.1, "", 1.1, 76.68}, 
 {"MAR", "Africa", "Morocco", "2020-03-24", 134., 19., 4., 0., 3.63, 0.515, 
  0.108, 0., 855., 69., 0.023, 0.002, 90., 0.002, "people tested", 90.74, 
  3.6910558*^7, 80.08, 29.6, 6.769, 4.209, 7485.013, 1., 419.146, 7.14, 0.8, 
  47.1, "", 1.1, 76.68}, {"MAR", "Africa", "Morocco", "2020-03-25", 170., 
  36., 5., 1., 4.606, 0.975, 0.135, 0.027, 995., 140., 0.027, 0.004, 97., 
  0.003, "people tested", 93.52, 3.6910558*^7, 80.08, 29.6, 6.769, 4.209, 
  7485.013, 1., 419.146, 7.14, 0.8, 47.1, "", 1.1, 76.68}, 
 {"MAR", "Africa", "Morocco", "2020-03-26", 225., 55., 6., 1., 6.096, 1.49, 
  0.163, 0.027, 1206., 211., 0.033, 0.006, 119., 0.003, "people tested", 
  93.52, 3.6910558*^7, 80.08, 29.6, 6.769, 4.209, 7485.013, 1., 419.146, 
  7.14, 0.8, 47.1, "", 1.1, 76.68}, {"MAR", "Africa", "Morocco", 
  "2020-03-27", 275., 50., 10., 4., 7.45, 1.355, 0.271, 0.108, 1768., 562., 
  0.048, 0.015, 186., 0.005, "people tested", 93.52, 3.6910558*^7, 80.08, 
  29.6, 6.769, 4.209, 7485.013, 1., 419.146, 7.14, 0.8, 47.1, "", 1.1, 
  76.68}, {"MAR", "Africa", "Morocco", "2020-03-28", 345., 70., 23., 13., 
  9.347, 1.896, 0.623, 0.352, 1976., 208., 0.054, 0.006, 206., 0.006, 
  "people tested", 93.52, 3.6910558*^7, 80.08, 29.6, 6.769, 4.209, 7485.013, 
  1., 419.146, 7.14, 0.8, 47.1, "", 1.1, 76.68}, 
 {"MAR", "Africa", "Morocco", "2020-03-29", 358., 13., 23., 0., 9.699, 0.352, 
  0.623, 0., 2273., 297., 0.062, 0.008, 235., 0.006, "people tested", 93.52, 
  3.6910558*^7, 80.08, 29.6, 6.769, 4.209, 7485.013, 1., 419.146, 7.14, 0.8, 
  47.1, "", 1.1, 76.68}, {"MAR", "Africa", "Morocco", "2020-03-30", 479., 
  121., 26., 3., 12.977, 3.278, 0.704, 0.081, 2751., 478., 0.075, 0.013, 
  281., 0.008, "people tested", 93.52, 3.6910558*^7, 80.08, 29.6, 6.769, 
  4.209, 7485.013, 1., 419.146, 7.14, 0.8, 47.1, "", 1.1, 76.68}, 
 {"MAR", "Africa", "Morocco", "2020-03-31", 556., 77., 33., 7., 15.063, 
  2.086, 0.894, 0.19, 2900., 149., 0.079, 0.004, 292., 0.008, 
  "people tested", 93.52, 3.6910558*^7, 80.08, 29.6, 6.769, 4.209, 7485.013, 
  1., 419.146, 7.14, 0.8, 47.1, "", 1.1, 76.68}, 
 {"MAR", "Africa", "Morocco", "2020-04-01", 617., 61., 36., 3., 16.716, 
  1.653, 0.975, 0.081, 3345., 445., 0.091, 0.012, 336., 0.009, 
  "people tested", 93.52, 3.6910558*^7, 80.08, 29.6, 6.769, 4.209, 7485.013, 
  1., 419.146, 7.14, 0.8, 47.1, "", 1.1, 76.68}, 
 {"MAR", "Africa", "Morocco", "2020-04-02", 654., 37., 39., 3., 17.719, 
  1.002, 1.057, 0.081, 3624., 279., 0.098, 0.008, 345., 0.009, 
  "people tested", 93.52, 3.6910558*^7, 80.08, 29.6, 6.769, 4.209, 7485.013, 
  1., 419.146, 7.14, 0.8, 47.1, "", 1.1, 76.68}, 
 {"MAR", "Africa", "Morocco", "2020-04-03", 708., 54., 44., 5., 19.182, 
  1.463, 1.192, 0.135, 3910., 286., 0.106, 0.008, 306., 0.008, 
  "people tested", 93.52, 3.6910558*^7, 80.08, 29.6, 6.769, 4.209, 7485.013, 
  1., 419.146, 7.14, 0.8, 47.1, "", 1.1, 76.68}, 
 {"MAR", "Africa", "Morocco", "2020-04-04", 708., 0., 44., 0., 19.182, 0., 
  1.192, 0., 4321., 411., 0.117, 0.011, 335., 0.009, "people tested", 93.52, 
  3.6910558*^7, 80.08, 29.6, 6.769, 4.209, 7485.013, 1., 419.146, 7.14, 0.8, 
  47.1, "", 1.1, 76.68}, {"MAR", "Africa", "Morocco", "2020-04-05", 919., 
  211., 59., 15., 24.898, 5.717, 1.598, 0.406, 4848., 527., 0.131, 0.014, 
  368., 0.01, "people tested", 93.52, 3.6910558*^7, 80.08, 29.6, 6.769, 
  4.209, 7485.013, 1., 419.146, 7.14, 0.8, 47.1, "", 1.1, 76.68}, 
 {"MAR", "Africa", "Morocco", "2020-04-06", 1021., 102., 70., 11., 27.661, 
  2.763, 1.896, 0.298, 5104., 256., 0.138, 0.007, 336., 0.009, 
  "people tested", 93.52, 3.6910558*^7, 80.08, 29.6, 6.769, 4.209, 7485.013, 
  1., 419.146, 7.14, 0.8, 47.1, "", 1.1, 76.68}, 
 {"MAR", "Africa", "Morocco", "2020-04-07", 1120., 99., 80., 10., 30.344, 
  2.682, 2.167, 0.271, 5437., 333., 0.147, 0.009, 362., 0.01, 
  "people tested", 93.52, 3.6910558*^7, 80.08, 29.6, 6.769, 4.209, 7485.013, 
  1., 419.146, 7.14, 0.8, 47.1, "", 1.1, 76.68}, 
 {"MAR", "Africa", "Morocco", "2020-04-08", 1184., 64., 90., 10., 32.078, 
  1.734, 2.438, 0.271, 5752., 315., 0.156, 0.009, 344., 0.009, 
  "people tested", 93.52, 3.6910558*^7, 80.08, 29.6, 6.769, 4.209, 7485.013, 
  1., 419.146, 7.14, 0.8, 47.1, "", 1.1, 76.68}, 
 {"MAR", "Africa", "Morocco", "2020-04-09", 1275., 91., 93., 3., 34.543, 
  2.465, 2.52, 0.081, 6383., 631., 0.173, 0.017, 394., 0.011, 
  "people tested", 93.52, 3.6910558*^7, 80.08, 29.6, 6.769, 4.209, 7485.013, 
  1., 419.146, 7.14, 0.8, 47.1, "", 1.1, 76.68}, 
 {"MAR", "Africa", "Morocco", "2020-04-10", 1374., 99., 97., 4., 37.225, 
  2.682, 2.628, 0.108, 7239., 856., 0.196, 0.023, 476., 0.013, 
  "people tested", 93.52, 3.6910558*^7, 80.08, 29.6, 6.769, 4.209, 7485.013, 
  1., 419.146, 7.14, 0.8, 47.1, "", 1.1, 76.68}, 
 {"MAR", "Africa", "Morocco", "2020-04-11", 1448., 74., 107., 10., 39.23, 
  2.005, 2.899, 0.271, 7948., 709., 0.215, 0.019, 518., 0.014, 
  "people tested", 93.52, 3.6910558*^7, 80.08, 29.6, 6.769, 4.209, 7485.013, 
  1., 419.146, 7.14, 0.8, 47.1, "", 1.1, 76.68}, 
 {"MAR", "Africa", "Morocco", "2020-04-12", 1545., 97., 111., 4., 41.858, 
  2.628, 3.007, 0.108, 8604., 656., 0.233, 0.018, 537., 0.015, 
  "people tested", 93.52, 3.6910558*^7, 80.08, 29.6, 6.769, 4.209, 7485.013, 
  1., 419.146, 7.14, 0.8, 47.1, "", 1.1, 76.68}, 
 {"MAR", "Africa", "Morocco", "2020-04-13", 1661., 116., 118., 7., 45.001, 
  3.143, 3.197, 0.19, 9128., 524., 0.247, 0.014, 575., 0.016, 
  "people tested", 93.52, 3.6910558*^7, 80.08, 29.6, 6.769, 4.209, 7485.013, 
  1., 419.146, 7.14, 0.8, 47.1, "", 1.1, 76.68}, 
 {"MAR", "Africa", "Morocco", "2020-04-14", 1763., 102., 126., 8., 47.764, 
  2.763, 3.414, 0.217, 9922., 794., 0.269, 0.022, 641., 0.017, 
  "people tested", 93.52, 3.6910558*^7, 80.08, 29.6, 6.769, 4.209, 7485.013, 
  1., 419.146, 7.14, 0.8, 47.1, "", 1.1, 76.68}, 
 {"MAR", "Africa", "Morocco", "2020-04-15", 1888., 125., 126., 0., 51.151, 
  3.387, 3.414, 0., 10650., 728., 0.289, 0.02, 700., 0.019, "people tested", 
  93.52, 3.6910558*^7, 80.08, 29.6, 6.769, 4.209, 7485.013, 1., 419.146, 
  7.14, 0.8, 47.1, "", 1.1, 76.68}, {"MAR", "Africa", "Morocco", 
  "2020-04-16", 2024., 136., 127., 1., 54.835, 3.685, 3.441, 0.027, 11996., 
  1346., 0.325, 0.036, 802., 0.022, "people tested", 93.52, 3.6910558*^7, 
  80.08, 29.6, 6.769, 4.209, 7485.013, 1., 419.146, 7.14, 0.8, 47.1, "", 1.1, 
  76.68}, {"MAR", "Africa", "Morocco", "2020-04-17", 2283., 259., 130., 3., 
  61.852, 7.017, 3.522, 0.081, 12952., 956., 0.351, 0.026, 816., 0.022, 
  "people tested", 93.52, 3.6910558*^7, 80.08, 29.6, 6.769, 4.209, 7485.013, 
  1., 419.146, 7.14, 0.8, 47.1, "", 1.1, 76.68}, 
 {"MAR", "Africa", "Morocco", "2020-04-18", 2564., 281., 135., 5., 69.465, 
  7.613, 3.657, 0.135, 13689., 737., 0.371, 0.02, 820., 0.022, 
  "people tested", 93.52, 3.6910558*^7, 80.08, 29.6, 6.769, 4.209, 7485.013, 
  1., 419.146, 7.14, 0.8, 47.1, "", 1.1, 76.68}, 
 {"MAR", "Africa", "Morocco", "2020-04-19", 2685., 121., 137., 2., 72.743, 
  3.278, 3.712, 0.054, 15123., 1434., 0.41, 0.039, 931., 0.025, 
  "people tested", 93.52, 3.6910558*^7, 80.08, 29.6, 6.769, 4.209, 7485.013, 
  1., 419.146, 7.14, 0.8, 47.1, "", 1.1, 76.68}, 
 {"MAR", "Africa", "Morocco", "2020-04-20", 2855., 170., 141., 4., 77.349, 
  4.606, 3.82, 0.108, 16386., 1263., 0.444, 0.034, 1037., 0.028, 
  "people tested", 93.52, 3.6910558*^7, 80.08, 29.6, 6.769, 4.209, 7485.013, 
  1., 419.146, 7.14, 0.8, 47.1, "", 1.1, 76.68}, 
 {"MAR", "Africa", "Morocco", "2020-04-21", 3046., 191., 143., 2., 82.524, 
  5.175, 3.874, 0.054, 18100., 1714., 0.49, 0.046, 1168., 0.032, 
  "people tested", 93.52, 3.6910558*^7, 80.08, 29.6, 6.769, 4.209, 7485.013, 
  1., 419.146, 7.14, 0.8, 47.1, "", 1.1, 76.68}, 
 {"MAR", "Africa", "Morocco", "2020-04-22", 3209., 163., 145., 2., 86.94, 
  4.416, 3.928, 0.054, 19885., 1785., 0.539, 0.048, 1319., 0.036, 
  "people tested", 93.52, 3.6910558*^7, 80.08, 29.6, 6.769, 4.209, 7485.013, 
  1., 419.146, 7.14, 0.8, 47.1, "", 1.1, 76.68}, 
 {"MAR", "Africa", "Morocco", "2020-04-23", 3377., 168., 149., 4., 91.491, 
  4.552, 4.037, 0.108, 21947., 2062., 0.595, 0.056, 1422., 0.039, 
  "people tested", 93.52, 3.6910558*^7, 80.08, 29.6, 6.769, 4.209, 7485.013, 
  1., 419.146, 7.14, 0.8, 47.1, "", 1.1, 76.68}, 
 {"MAR", "Africa", "Morocco", "2020-04-24", 3568., 191., 155., 6., 96.666, 
  5.175, 4.199, 0.163, 23933., 1986., 0.648, 0.054, 1569., 0.043, 
  "people tested", 93.52, 3.6910558*^7, 80.08, 29.6, 6.769, 4.209, 7485.013, 
  1., 419.146, 7.14, 0.8, 47.1, "", 1.1, 76.68}, 
 {"MAR", "Africa", "Morocco", "2020-04-25", 3758., 190., 158., 3., 101.814, 
  5.148, 4.281, 0.081, 25443., 1510., 0.689, 0.041, 1679., 0.045, 
  "people tested", 93.52, 3.6910558*^7, 80.08, 29.6, 6.769, 4.209, 7485.013, 
  1., 419.146, 7.14, 0.8, 47.1, "", 1.1, 76.68}, 
 {"MAR", "Africa", "Morocco", "2020-04-26", 3897., 139., 159., 1., 105.58, 
  3.766, 4.308, 0.027, 27399., 1956., 0.742, 0.053, 1754., 0.048, 
  "people tested", 93.52, 3.6910558*^7, 80.08, 29.6, 6.769, 4.209, 7485.013, 
  1., 419.146, 7.14, 0.8, 47.1, "", 1.1, 76.68}, 
 {"MAR", "Africa", "Morocco", "2020-04-27", 4065., 168., 161., 2., 110.131, 
  4.552, 4.362, 0.054, 29254., 1855., 0.793, 0.05, 1838., 0.05, 
  "people tested", 93.52, 3.6910558*^7, 80.08, 29.6, 6.769, 4.209, 7485.013, 
  1., 419.146, 7.14, 0.8, 47.1, "", 1.1, 76.68}, 
 {"MAR", "Africa", "Morocco", "2020-04-28", 4120., 55., 162., 1., 111.621, 
  1.49, 4.389, 0.027, 31250., 1996., 0.847, 0.054, 1879., 0.051, 
  "people tested", 93.52, 3.6910558*^7, 80.08, 29.6, 6.769, 4.209, 7485.013, 
  1., 419.146, 7.14, 0.8, 47.1, "", 1.1, 76.68}, 
 {"MAR", "Africa", "Morocco", "2020-04-29", 4252., 132., 165., 3., 115.197, 
  3.576, 4.47, 0.081, 32930., 1680., 0.892, 0.046, 1864., 0.051, 
  "people tested", 93.52, 3.6910558*^7, 80.08, 29.6, 6.769, 4.209, 7485.013, 
  1., 419.146, 7.14, 0.8, 47.1, "", 1.1, 76.68}, 
 {"MAR", "Africa", "Morocco", "2020-04-30", 4321., 69., 168., 3., 117.067, 
  1.869, 4.552, 0.081, 34841., 1911., 0.944, 0.052, 1842., 0.05, 
  "people tested", 93.52, 3.6910558*^7, 80.08, 29.6, 6.769, 4.209, 7485.013, 
  1., 419.146, 7.14, 0.8, 47.1, "", 1.1, 76.68}, 
 {"MAR", "Africa", "Morocco", "2020-05-01", 4423., 102., 170., 2., 119.83, 
  2.763, 4.606, 0.054, 37006., 2165., 1.003, 0.059, 1868., 0.051, 
  "people tested", 93.52, 3.6910558*^7, 80.08, 29.6, 6.769, 4.209, 7485.013, 
  1., 419.146, 7.14, 0.8, 47.1, "", 1.1, 76.68}, 
 {"MAR", "Africa", "Morocco", "2020-05-02", 4569., 146., 171., 1., 123.786, 
  3.956, 4.633, 0.027, 39367., 2361., 1.067, 0.064, 1989., 0.054, 
  "people tested", 93.52, 3.6910558*^7, 80.08, 29.6, 6.769, 4.209, 7485.013, 
  1., 419.146, 7.14, 0.8, 47.1, "", 1.1, 76.68}, 
 {"MAR", "Africa", "Morocco", "2020-05-03", 4729., 160., 173., 2., 128.121, 
  4.335, 4.687, 0.054, 42112., 2745., 1.141, 0.074, 2102., 0.057, 
  "people tested", 93.52, 3.6910558*^7, 80.08, 29.6, 6.769, 4.209, 7485.013, 
  1., 419.146, 7.14, 0.8, 47.1, "", 1.1, 76.68}, 
 {"MAR", "Africa", "Morocco", "2020-05-04", 4903., 174., 174., 1., 132.835, 
  4.714, 4.714, 0.027, 45302., 3190., 1.227, 0.086, 2293., 0.062, 
  "people tested", 93.52, 3.6910558*^7, 80.08, 29.6, 6.769, 4.209, 7485.013, 
  1., 419.146, 7.14, 0.8, 47.1, "", 1.1, 76.68}, 
 {"MAR", "Africa", "Morocco", "2020-05-05", 5043., 140., 179., 5., 136.628, 
  3.793, 4.85, 0.135, 49570., 4268., 1.343, 0.116, 2617., 0.071, 
  "people tested", 93.52, 3.6910558*^7, 80.08, 29.6, 6.769, 4.209, 7485.013, 
  1., 419.146, 7.14, 0.8, 47.1, "", 1.1, 76.68}, 
 {"MAR", "Africa", "Morocco", "2020-05-06", 5219., 176., 181., 2., 141.396, 
  4.768, 4.904, 0.054, 52958., 3388., 1.435, 0.092, 2861., 0.078, 
  "people tested", 93.52, 3.6910558*^7, 80.08, 29.6, 6.769, 4.209, 7485.013, 
  1., 419.146, 7.14, 0.8, 47.1, "", 1.1, 76.68}, 
 {"MAR", "Africa", "Morocco", "2020-05-07", 5408., 189., 183., 2., 146.516, 
  5.12, 4.958, 0.054, 56492., 3534., 1.531, 0.096, 3093., 0.084, 
  "people tested", 93.52, 3.6910558*^7, 80.08, 29.6, 6.769, 4.209, 7485.013, 
  1., 419.146, 7.14, 0.8, 47.1, "", 1.1, 76.68}, 
 {"MAR", "Africa", "Morocco", "2020-05-08", 5548., 140., 183., 0., 150.309, 
  3.793, 4.958, 0., 59871., 3379., 1.622, 0.092, 3266., 0.088, 
  "people tested", 93.52, 3.6910558*^7, 80.08, 29.6, 6.769, 4.209, 7485.013, 
  1., 419.146, 7.14, 0.8, 47.1, "", 1.1, 76.68}, 
 {"MAR", "Africa", "Morocco", "2020-05-09", 5711., 163., 186., 3., 154.725, 
  4.416, 5.039, 0.081, 63059., 3188., 1.708, 0.086, 3385., 0.092, 
  "people tested", 93.52, 3.6910558*^7, 80.08, 29.6, 6.769, 4.209, 7485.013, 
  1., 419.146, 7.14, 0.8, 47.1, "", 1.1, 76.68}, 
 {"MAR", "Africa", "Morocco", "2020-05-10", 5910., 199., 186., 0., 160.117, 
  5.391, 5.039, 0., 65924., 2865., 1.786, 0.078, 3402., 0.092, 
  "people tested", 93.52, 3.6910558*^7, 80.08, 29.6, 6.769, 4.209, 7485.013, 
  1., 419.146, 7.14, 0.8, 47.1, "", 1.1, 76.68}, 
 {"MAR", "Africa", "Morocco", "2020-05-11", 6063., 153., 188., 2., 164.262, 
  4.145, 5.093, 0.054, 68980., 3056., 1.869, 0.083, 3383., 0.092, 
  "people tested", 93.52, 3.6910558*^7, 80.08, 29.6, 6.769, 4.209, 7485.013, 
  1., 419.146, 7.14, 0.8, 47.1, "", 1.1, 76.68}, 
 {"MAR", "Africa", "Morocco", "2020-05-12", 6281., 218., 188., 0., 170.168, 
  5.906, 5.093, 0., 71815., 2835., 1.946, 0.077, 3178., 0.086, 
  "people tested", 93.52, 3.6910558*^7, 80.08, 29.6, 6.769, 4.209, 7485.013, 
  1., 419.146, 7.14, 0.8, 47.1, "", 1.1, 76.68}, 
 {"MAR", "Africa", "Morocco", "2020-05-13", 6418., 137., 188., 0., 173.88, 
  3.712, 5.093, 0., 75870., 4055., 2.056, 0.11, 3273., 0.089, 
  "people tested", 93.52, 3.6910558*^7, 80.08, 29.6, 6.769, 4.209, 7485.013, 
  1., 419.146, 7.14, 0.8, 47.1, "", 1.1, 76.68}, 
 {"MAR", "Africa", "Morocco", "2020-05-14", 6512., 94., 188., 0., 176.426, 
  2.547, 5.093, 0., 77922., 2052., 2.111, 0.056, 3061., 0.083, 
  "people tested", 93.52, 3.6910558*^7, 80.08, 29.6, 6.769, 4.209, 7485.013, 
  1., 419.146, 7.14, 0.8, 47.1, "", 1.1, 76.68}, 
 {"MAR", "Africa", "Morocco", "2020-05-15", 6607., 95., 190., 2., 179., 
  2.574, 5.148, 0.054, 81616., 3694., 2.211, 0.1, 3106., 0.084, 
  "people tested", 93.52, 3.6910558*^7, 80.08, 29.6, 6.769, 4.209, 7485.013, 
  1., 419.146, 7.14, 0.8, 47.1, "", 1.1, 76.68}, 
 {"MAR", "Africa", "Morocco", "2020-05-16", 6652., 45., 190., 0., 180.219, 
  1.219, 5.148, 0., 85004., 3388., 2.303, 0.092, 3135., 0.085, 
  "people tested", 93.52, 3.6910558*^7, 80.08, 29.6, 6.769, 4.209, 7485.013, 
  1., 419.146, 7.14, 0.8, 47.1, "", 1.1, 76.68}, 
 {"MAR", "Africa", "Morocco", "2020-05-17", 6741., 89., 192., 2., 182.631, 
  2.411, 5.202, 0.054, 89957., 4953., 2.437, 0.134, 3433., 0.093, 
  "people tested", 93.52, 3.6910558*^7, 80.08, 29.6, 6.769, 4.209, 7485.013, 
  1., 419.146, 7.14, 0.8, 47.1, "", 1.1, 76.68}, 
 {"MAR", "Africa", "Morocco", "2020-05-18", 6870., 129., 192., 0., 186.126, 
  3.495, 5.202, 0., 95536., 5579., 2.588, 0.151, 3794., 0.103, 
  "people tested", 93.52, 3.6910558*^7, 80.08, 29.6, 6.769, 4.209, 7485.013, 
  1., 419.146, 7.14, 0.8, 47.1, "", 1.1, 76.68}, 
 {"MAR", "Africa", "Morocco", "2020-05-19", 6952., 82., 192., 0., 188.347, 
  2.222, 5.202, 0., 100367., 4831., 2.719, 0.131, 4079., 0.111, 
  "people tested", 93.52, 3.6910558*^7, 80.08, 29.6, 6.769, 4.209, 7485.013, 
  1., 419.146, 7.14, 0.8, 47.1, "", 1.1, 76.68}, 
 {"MAR", "Africa", "Morocco", "2020-05-20", 7023., 71., 193., 1., 190.271, 
  1.924, 5.229, 0.027, 106004., 5637., 2.872, 0.153, 4305., 0.117, 
  "people tested", 93.52, 3.6910558*^7, 80.08, 29.6, 6.769, 4.209, 7485.013, 
  1., 419.146, 7.14, 0.8, 47.1, "", 1.1, 76.68}, 
 {"MAR", "Africa", "Morocco", "2020-05-21", 7133., 110., 194., 1., 193.251, 
  2.98, 5.256, 0.027, 112997., 6993., 3.061, 0.189, 5011., 0.136, 
  "people tested", 93.52, 3.6910558*^7, 80.08, 29.6, 6.769, 4.209, 7485.013, 
  1., 419.146, 7.14, 0.8, 47.1, "", 1.1, 76.68}, 
 {"MAR", "Africa", "Morocco", "2020-05-22", 7211., 78., 196., 2., 195.364, 
  2.113, 5.31, 0.054, 123402., 10405., 3.343, 0.282, 5969., 0.162, 
  "people tested", 93.52, 3.6910558*^7, 80.08, 29.6, 6.769, 4.209, 7485.013, 
  1., 419.146, 7.14, 0.8, 47.1, "", 1.1, 76.68}, 
 {"MAR", "Africa", "Morocco", "2020-05-23", 7332., 121., 197., 1., 198.642, 
  3.278, 5.337, 0.027, 133561., 10159., 3.619, 0.275, 6937., 0.188, 
  "people tested", 93.52, 3.6910558*^7, 80.08, 29.6, 6.769, 4.209, 7485.013, 
  1., 419.146, 7.14, 0.8, 47.1, "", 1.1, 76.68}, 
 {"MAR", "Africa", "Morocco", "2020-05-24", 7406., 74., 198., 1., 200.647, 
  2.005, 5.364, 0.027, 142882., 9321., 3.871, 0.253, 7561., 0.205, 
  "people tested", 93.52, 3.6910558*^7, 80.08, 29.6, 6.769, 4.209, 7485.013, 
  1., 419.146, 7.14, 0.8, 47.1, "", 1.1, 76.68}, 
 {"MAR", "Africa", "Morocco", "2020-05-25", 7433., 27., 199., 1., 201.379, 
  0.731, 5.391, 0.027, 152203., 9321., 4.124, 0.253, 8095., 0.219, 
  "people tested", 93.52, 3.6910558*^7, 80.08, 29.6, 6.769, 4.209, 7485.013, 
  1., 419.146, 7.14, 0.8, 47.1, "", 1.1, 76.68}, 
 {"MAR", "Africa", "Morocco", "2020-05-26", 7532., 99., 200., 1., 204.061, 
  2.682, 5.419, 0.027, 161365., 9162., 4.372, 0.248, 8714., 0.236, 
  "people tested", 93.52, 3.6910558*^7, 80.08, 29.6, 6.769, 4.209, 7485.013, 
  1., 419.146, 7.14, 0.8, 47.1, "", 1.1, 76.68}, 
 {"MAR", "Africa", "Morocco", "2020-05-27", 7577., 45., 202., 2., 205.28, 
  1.219, 5.473, 0.054, 170713., 9348., 4.625, 0.253, 9244., 0.25, 
  "people tested", 93.52, 3.6910558*^7, 80.08, 29.6, 6.769, 4.209, 7485.013, 
  1., 419.146, 7.14, 0.8, 47.1, "", 1.1, 76.68}, 
 {"MAR", "Africa", "Morocco", "2020-05-28", 7601., 24., 202., 0., 205.93, 
  0.65, 5.473, 0., 180189., 9476., 4.882, 0.257, 9599., 0.26, 
  "people tested", 93.52, 3.6910558*^7, 80.08, 29.6, 6.769, 4.209, 7485.013, 
  1., 419.146, 7.14, 0.8, 47.1, "", 1.1, 76.68}, 
 {"MAR", "Africa", "Morocco", "2020-05-29", 7643., 42., 202., 0., 207.068, 
  1.138, 5.473, 0., 190061., 9872., 5.149, 0.267, 9523., 0.258, 
  "people tested", 93.52, 3.6910558*^7, 80.08, 29.6, 6.769, 4.209, 7485.013, 
  1., 419.146, 7.14, 0.8, 47.1, "", 1.1, 76.68}, 
 {"MAR", "Africa", "Morocco", "2020-05-30", 7714., 71., 202., 0., 208.992, 
  1.924, 5.473, 0., 199998., 9937., 5.418, 0.269, 9491., 0.257, 
  "people tested", 93.52, 3.6910558*^7, 80.08, 29.6, 6.769, 4.209, 7485.013, 
  1., 419.146, 7.14, 0.8, 47.1, "", 1.1, 76.68}, 
 {"MAR", "Africa", "Morocco", "2020-05-31", 7780., 66., 204., 2., 210.78, 
  1.788, 5.527, 0.054, 209139., 9141., 5.666, 0.248, 9465., 0.256, 
  "people tested", 93.52, 3.6910558*^7, 80.08, 29.6, 6.769, 4.209, 7485.013, 
  1., 419.146, 7.14, 0.8, 47.1, "", 1.1, 76.68}, 
 {"MAR", "Africa", "Morocco", "2020-06-01", 7807., 27., 205., 1., 211.511, 
  0.731, 5.554, 0.027, 221554., 12415., 6.002, 0.336, 9907., 0.268, 
  "people tested", 93.52, 3.6910558*^7, 80.08, 29.6, 6.769, 4.209, 7485.013, 
  1., 419.146, 7.14, 0.8, 47.1, "", 1.1, 76.68}, 
 {"MAR", "Africa", "Morocco", "2020-06-02", 7833., 26., 205., 0., 212.216, 
  0.704, 5.554, 0., 234651., 13097., 6.357, 0.355, 10469., 0.284, 
  "people tested", 93.52, 3.6910558*^7, 80.08, 29.6, 6.769, 4.209, 7485.013, 
  1., 419.146, 7.14, 0.8, 47.1, "", 1.1, 76.68}, 
 {"MAR", "Africa", "Morocco", "2020-06-03", 7866., 33., 206., 1., 213.11, 
  0.894, 5.581, 0.027, 247824., 13173., 6.714, 0.357, 11016., 0.298, 
  "people tested", 93.52, 3.6910558*^7, 80.08, 29.6, 6.769, 4.209, 7485.013, 
  1., 419.146, 7.14, 0.8, 47.1, "", 1.1, 76.68}, 
 {"MAR", "Africa", "Morocco", "2020-06-04", 7922., 56., 206., 0., 214.627, 
  1.517, 5.581, 0., 261010., 13186., 7.071, 0.357, 11546., 0.313, 
  "people tested", 93.52, 3.6910558*^7, 80.08, 29.6, 6.769, 4.209, 7485.013, 
  1., 419.146, 7.14, 0.8, 47.1, "", 1.1, 76.68}, 
 {"MAR", "Africa", "Morocco", "2020-06-05", 8003., 81., 208., 2., 216.821, 
  2.194, 5.635, 0.054, 275349., 14339., 7.46, 0.388, 12184., 0.33, 
  "people tested", 93.52, 3.6910558*^7, 80.08, 29.6, 6.769, 4.209, 7485.013, 
  1., 419.146, 7.14, 0.8, 47.1, "", 1.1, 76.68}, 
 {"MAR", "Africa", "Morocco", "2020-06-06", 8071., 68., 208., 0., 218.664, 
  1.842, 5.635, 0., 289457., 14108., 7.842, 0.382, 12780., 0.346, 
  "people tested", 93.52, 3.6910558*^7, 80.08, 29.6, 6.769, 4.209, 7485.013, 
  1., 419.146, 7.14, 0.8, 47.1, "", 1.1, 76.68}, 
 {"MAR", "Africa", "Morocco", "2020-06-07", 8132., 61., 208., 0., 220.316, 
  1.653, 5.635, 0., 305953., 16496., 8.289, 0.447, 13831., 0.375, 
  "people tested", 93.52, 3.6910558*^7, 80.08, 29.6, 6.769, 4.209, 7485.013, 
  1., 419.146, 7.14, 0.8, 47.1, "", 1.1, 76.68}, 
 {"MAR", "Africa", "Morocco", "2020-06-08", 8224., 92., 208., 0., 222.809, 
  2.493, 5.635, 0., 322703., 16750., 8.743, 0.454, 14450., 0.391, 
  "people tested", 93.52, 3.6910558*^7, 80.08, 29.6, 6.769, 4.209, 7485.013, 
  1., 419.146, 7.14, 0.8, 47.1, "", 1.1, 76.68}, 
 {"MAR", "Africa", "Morocco", "2020-06-09", 8302., 78., 208., 0., 224.922, 
  2.113, 5.635, 0., 339571., 16868., 9.2, 0.457, 14989., 0.406, 
  "people tested", 93.52, 3.6910558*^7, 80.08, 29.6, 6.769, 4.209, 7485.013, 
  1., 419.146, 7.14, 0.8, 47.1, "", 1.1, 76.68}, 
 {"MAR", "Africa", "Morocco", "2020-06-10", 8437., 135., 210., 2., 228.58, 
  3.657, 5.689, 0.054, 356051., 16480., 9.646, 0.446, 15461., 0.419, 
  "people tested", 93.52, 3.6910558*^7, 80.08, 29.6, 6.769, 4.209, 7485.013, 
  1., 419.146, 7.14, 0.8, 47.1, "", 1.1, 76.68}, 
 {"MAR", "Africa", "Morocco", "2020-06-11", 8455., 18., 210., 0., 229.067, 
  0.488, 5.689, 0., 372591., 16540., 10.094, 0.448, 15940., 0.432, 
  "people tested", 76.85, 3.6910558*^7, 80.08, 29.6, 6.769, 4.209, 7485.013, 
  1., 419.146, 7.14, 0.8, 47.1, "", 1.1, 76.68}, 
 {"MAR", "Africa", "Morocco", "2020-06-12", 8537., 82., 211., 1., 231.289, 
  2.222, 5.717, 0.027, 389142., 16551., 10.543, 0.448, 16256., 0.44, 
  "people tested", 76.85, 3.6910558*^7, 80.08, 29.6, 6.769, 4.209, 7485.013, 
  1., 419.146, 7.14, 0.8, 47.1, "", 1.1, 76.68}, 
 {"MAR", "Africa", "Morocco", "2020-06-13", 8610., 73., 212., 1., 233.267, 
  1.978, 5.744, 0.027, 405898., 16756., 10.997, 0.454, 16634., 0.451, 
  "people tested", 76.85, 3.6910558*^7, 80.08, 29.6, 6.769, 4.209, 7485.013, 
  1., 419.146, 7.14, 0.8, 47.1, "", 1.1, 76.68}, 
 {"MAR", "Africa", "Morocco", "2020-06-14", 8692., 82., 212., 0., 235.488, 
  2.222, 5.744, 0., 422520., 16622., 11.447, 0.45, 16652., 0.451, 
  "people tested", 76.85, 3.6910558*^7, 80.08, 29.6, 6.769, 4.209, 7485.013, 
  1., 419.146, 7.14, 0.8, 47.1, "", 1.1, 76.68}, 
 {"MAR", "Africa", "Morocco", "2020-06-15", 8734., 42., 212., 0., 236.626, 
  1.138, 5.744, 0., 439272., 16752., 11.901, 0.454, 16653., 0.451, 
  "people tested", 76.85, 3.6910558*^7, 80.08, 29.6, 6.769, 4.209, 7485.013, 
  1., 419.146, 7.14, 0.8, 47.1, "", 1.1, 76.68}, 
 {"MAR", "Africa", "Morocco", "2020-06-16", 8838., 104., 212., 0., 239.444, 
  2.818, 5.744, 0., 455768., 16496., 12.348, 0.447, 16600., 0.45, 
  "people tested", 76.85, 3.6910558*^7, 80.08, 29.6, 6.769, 4.209, 7485.013, 
  1., 419.146, 7.14, 0.8, 47.1, "", 1.1, 76.68}, 
 {"MAR", "Africa", "Morocco", "2020-06-17", 8921., 83., 212., 0., 241.692, 
  2.249, 5.744, 0., 471736., 15968., 12.781, 0.433, 16526., 0.448, 
  "people tested", 76.85, 3.6910558*^7, 80.08, 29.6, 6.769, 4.209, 7485.013, 
  1., 419.146, 7.14, 0.8, 47.1, "", 1.1, 76.68}, 
 {"MAR", "Africa", "Morocco", "2020-06-18", 8997., 76., 213., 1., 243.751, 
  2.059, 5.771, 0.027, 488947., 17211., 13.247, 0.466, 16622., 0.45, 
  "people tested", 76.85, 3.6910558*^7, 80.08, 29.6, 6.769, 4.209, 7485.013, 
  1., 419.146, 7.14, 0.8, 47.1, "", 1.1, 76.68}, 
 {"MAR", "Africa", "Morocco", "2020-06-19", 9074., 77., 213., 0., 245.838, 
  2.086, 5.771, 0., 505636., 16689., 13.699, 0.452, 16642., 0.451, 
  "people tested", 76.85, 3.6910558*^7, 80.08, 29.6, 6.769, 4.209, 7485.013, 
  1., 419.146, 7.14, 0.8, 47.1, "", 1.1, 76.68}, 
 {"MAR", "Africa", "Morocco", "2020-06-20", 9613., 539., 213., 0., 260.44, 
  14.603, 5.771, 0., 522166., 16530., 14.147, 0.448, 16610., 0.45, 
  "people tested", 76.85, 3.6910558*^7, 80.08, 29.6, 6.769, 4.209, 7485.013, 
  1., 419.146, 7.14, 0.8, 47.1, "", 1.1, 76.68}, 
 {"MAR", "Africa", "Morocco", "2020-06-21", 9801., 188., 213., 0., 265.534, 
  5.093, 5.771, 0., 538191., 16025., 14.581, 0.434, 16524., 0.448, 
  "people tested", 74.07, 3.6910558*^7, 80.08, 29.6, 6.769, 4.209, 7485.013, 
  1., 419.146, 7.14, 0.8, 47.1, "", 1.1, 76.68}, 
 {"MAR", "Africa", "Morocco", "2020-06-22", 9977., 176., 214., 1., 270.302, 
  4.768, 5.798, 0.027, 556695., 18504., 15.082, 0.501, 16775., 0.454, 
  "people tested", 74.07, 3.6910558*^7, 80.08, 29.6, 6.769, 4.209, 7485.013, 
  1., 419.146, 7.14, 0.8, 47.1, "", 1.1, 76.68}, 
 {"MAR", "Africa", "Morocco", "2020-06-23", 10172., 195., 214., 0., 275.585, 
  5.283, 5.798, 0., 575176., 18481., 15.583, 0.501, 17058., 0.462, 
  "people tested", 74.07, 3.6910558*^7, 80.08, 29.6, 6.769, 4.209, 7485.013, 
  1., 419.146, 7.14, 0.8, 47.1, "", 1.1, 76.68}, 
 {"MAR", "Africa", "Morocco", "2020-06-24", 10264., 92., 214., 0., 278.078, 
  2.493, 5.798, 0., 591757., 16581., 16.032, 0.449, 17146., 0.465, 
  "people tested", 74.07, 3.6910558*^7, 80.08, 29.6, 6.769, 4.209, 7485.013, 
  1., 419.146, 7.14, 0.8, 47.1, "", 1.1, 76.68}, 
 {"MAR", "Africa", "Morocco", "2020-06-25", 10907., 643., 216., 2., 295.498, 
  17.42, 5.852, 0.054, "", "", "", "", 16736., 0.453, "people tested", 74.07, 
  3.6910558*^7, 80.08, 29.6, 6.769, 4.209, 7485.013, 1., 419.146, 7.14, 0.8, 
  47.1, "", 1.1, 76.68}, {"MAR", "Africa", "Morocco", "2020-06-26", 11338., 
  431., 217., 1., 307.175, 11.677, 5.879, 0.027, 620435., "", 16.809, "", 
  16400., 0.444, "people tested", 74.07, 3.6910558*^7, 80.08, 29.6, 6.769, 
  4.209, 7485.013, 1., 419.146, 7.14, 0.8, 47.1, "", 1.1, 76.68}, 
 {"MAR", "Africa", "Morocco", "2020-06-27", 11633., 295., 218., 1., 315.167, 
  7.992, 5.906, 0.027, 633494., 13059., 17.163, 0.354, 15904., 0.431, 
  "people tested", 74.07, 3.6910558*^7, 80.08, 29.6, 6.769, 4.209, 7485.013, 
  1., 419.146, 7.14, 0.8, 47.1, "", 1.1, 76.68}, 
 {"MAR", "Africa", "Morocco", "2020-06-28", 11877., 244., 220., 2., 321.778, 
  6.611, 5.96, 0.054, 646195., 12701., 17.507, 0.344, 15429., 0.418, 
  "people tested", 74.07, 3.6910558*^7, 80.08, 29.6, 6.769, 4.209, 7485.013, 
  1., 419.146, 7.14, 0.8, 47.1, "", 1.1, 76.68}, 
 {"MAR", "Africa", "Morocco", "2020-06-29", 12052., 175., 221., 1., 326.519, 
  4.741, 5.987, 0.027, 662814., 16619., 17.957, 0.45, 15160., 0.411, 
  "people tested", "", 3.6910558*^7, 80.08, 29.6, 6.769, 4.209, 7485.013, 1., 
  419.146, 7.14, 0.8, 47.1, "", 1.1, 76.68}, {"MAR", "Africa", "Morocco", 
  "2020-06-30", 12290., 238., 225., 4., 332.967, 6.448, 6.096, 0.108, 
  681191., 18377., 18.455, 0.498, 15145., 0.41, "people tested", "", 
  3.6910558*^7, 80.08, 29.6, 6.769, 4.209, 7485.013, 1., 419.146, 7.14, 0.8, 
  47.1, "", 1.1, 76.68}, {"MAR", "Africa", "Morocco", "2020-07-01", 12533., 
  243., 228., 3., 339.551, 6.583, 6.177, 0.081, 698128., 16937., 18.914, 
  0.459, 15196., 0.412, "people tested", "", 3.6910558*^7, 80.08, 29.6, 
  6.769, 4.209, 7485.013, 1., 419.146, 7.14, 0.8, 47.1, "", 1.1, 76.68}, 
 {"MAR", "Africa", "Morocco", "2020-07-02", 12636., 103., 228., 0., 342.341, 
  2.791, 6.177, 0., 715853., 17725., 19.394, 0.48, 15680., 0.425, 
  "people tested", "", 3.6910558*^7, 80.08, 29.6, 6.769, 4.209, 7485.013, 1., 
  419.146, 7.14, 0.8, 47.1, "", 1.1, 76.68}, {"MAR", "Africa", "Morocco", 
  "2020-07-03", 12969., 333., 229., 1., 351.363, 9.022, 6.204, 0.027, 
  732494., 16641., 19.845, 0.451, 16008., 0.434, "people tested", "", 
  3.6910558*^7, 80.08, 29.6, 6.769, 4.209, 7485.013, 1., 419.146, 7.14, 0.8, 
  47.1, "", 1.1, 76.68}, {"MAR", "Africa", "Morocco", "2020-07-04", 13288., 
  319., 230., 1., 360.005, 8.643, 6.231, 0.027, 748449., 15955., 20.277, 
  0.432, 16422., 0.445, "people tested", "", 3.6910558*^7, 80.08, 29.6, 
  6.769, 4.209, 7485.013, 1., 419.146, 7.14, 0.8, 47.1, "", 1.1, 76.68}, 
 {"MAR", "Africa", "Morocco", "2020-07-05", 13822., 534., 232., 2., 374.473, 
  14.467, 6.285, 0.054, 765580., 17131., 20.741, 0.464, 17055., 0.462, 
  "people tested", "", 3.6910558*^7, 80.08, 29.6, 6.769, 4.209, 7485.013, 1., 
  419.146, 7.14, 0.8, 47.1, "", 1.1, 76.68}, {"MAR", "Africa", "Morocco", 
  "2020-07-06", 14215., 393., 235., 3., 385.12, 10.647, 6.367, 0.081, 
  783639., 18059., 21.231, 0.489, 17261., 0.468, "people tested", "", 
  3.6910558*^7, 80.08, 29.6, 6.769, 4.209, 7485.013, 1., 419.146, 7.14, 0.8, 
  47.1, "", 1.1, 76.68}, {"MAR", "Africa", "Morocco", "2020-07-07", 14329., 
  114., 235., 0., 388.209, 3.089, 6.367, 0., "", "", "", "", "", "", "", "", 
  3.6910558*^7, 80.08, 29.6, 6.769, 4.209, 7485.013, 1., 419.146, 7.14, 0.8, 
  47.1, "", 1.1, 76.68}, {"MAR", "Africa", "Morocco", "2020-07-08", 14329., 
  0., 235., 0., 388.209, 0., 6.367, 0., "", "", "", "", "", "", "", "", 
  3.6910558*^7, 80.08, 29.6, 6.769, 4.209, 7485.013, 1., 419.146, 7.14, 0.8, 
  47.1, "", 1.1, 76.68}, {"MOZ", "Africa", "Mozambique", "2020-03-23", 1., 
  1., 0., 0., 0.032, 0.032, 0., 0., "", "", "", "", "", "", "", 47.22, 
  3.1255435*^7, 37.728, 17.7, 3.158, 1.87, 1136.103, 62.9, 329.942, 3.3, 5.1, 
  29.1, 12.227, 0.7, 60.85}, {"MOZ", "Africa", "Mozambique", "2020-03-24", 
  1., 0., 0., 0., 0.032, 0., 0., 0., "", "", "", "", "", "", "", 47.22, 
  3.1255435*^7, 37.728, 17.7, 3.158, 1.87, 1136.103, 62.9, 329.942, 3.3, 5.1, 
  29.1, 12.227, 0.7, 60.85}, {"MOZ", "Africa", "Mozambique", "2020-03-25", 
  1., 0., 0., 0., 0.032, 0., 0., 0., "", "", "", "", "", "", "", 47.22, 
  3.1255435*^7, 37.728, 17.7, 3.158, 1.87, 1136.103, 62.9, 329.942, 3.3, 5.1, 
  29.1, 12.227, 0.7, 60.85}, {"MOZ", "Africa", "Mozambique", "2020-03-26", 
  5., 4., 0., 0., 0.16, 0.128, 0., 0., "", "", "", "", "", "", "", 47.22, 
  3.1255435*^7, 37.728, 17.7, 3.158, 1.87, 1136.103, 62.9, 329.942, 3.3, 5.1, 
  29.1, 12.227, 0.7, 60.85}, {"MOZ", "Africa", "Mozambique", "2020-03-27", 
  7., 2., 0., 0., 0.224, 0.064, 0., 0., "", "", "", "", "", "", "", 47.22, 
  3.1255435*^7, 37.728, 17.7, 3.158, 1.87, 1136.103, 62.9, 329.942, 3.3, 5.1, 
  29.1, 12.227, 0.7, 60.85}, {"MOZ", "Africa", "Mozambique", "2020-03-28", 
  7., 0., 0., 0., 0.224, 0., 0., 0., "", "", "", "", "", "", "", 47.22, 
  3.1255435*^7, 37.728, 17.7, 3.158, 1.87, 1136.103, 62.9, 329.942, 3.3, 5.1, 
  29.1, 12.227, 0.7, 60.85}, {"MOZ", "Africa", "Mozambique", "2020-03-29", 
  8., 1., 0., 0., 0.256, 0.032, 0., 0., "", "", "", "", "", "", "", 47.22, 
  3.1255435*^7, 37.728, 17.7, 3.158, 1.87, 1136.103, 62.9, 329.942, 3.3, 5.1, 
  29.1, 12.227, 0.7, 60.85}, {"MOZ", "Africa", "Mozambique", "2020-03-30", 
  8., 0., 0., 0., 0.256, 0., 0., 0., "", "", "", "", "", "", "", 47.22, 
  3.1255435*^7, 37.728, 17.7, 3.158, 1.87, 1136.103, 62.9, 329.942, 3.3, 5.1, 
  29.1, 12.227, 0.7, 60.85}, {"MOZ", "Africa", "Mozambique", "2020-03-31", 
  8., 0., 0., 0., 0.256, 0., 0., 0., "", "", "", "", "", "", "", 47.22, 
  3.1255435*^7, 37.728, 17.7, 3.158, 1.87, 1136.103, 62.9, 329.942, 3.3, 5.1, 
  29.1, 12.227, 0.7, 60.85}, {"MOZ", "Africa", "Mozambique", "2020-04-01", 
  8., 0., 0., 0., 0.256, 0., 0., 0., "", "", "", "", "", "", "", 56.48, 
  3.1255435*^7, 37.728, 17.7, 3.158, 1.87, 1136.103, 62.9, 329.942, 3.3, 5.1, 
  29.1, 12.227, 0.7, 60.85}, {"MOZ", "Africa", "Mozambique", "2020-04-02", 
  10., 2., 0., 0., 0.32, 0.064, 0., 0., "", "", "", "", "", "", "", 56.48, 
  3.1255435*^7, 37.728, 17.7, 3.158, 1.87, 1136.103, 62.9, 329.942, 3.3, 5.1, 
  29.1, 12.227, 0.7, 60.85}, {"MOZ", "Africa", "Mozambique", "2020-04-03", 
  10., 0., 0., 0., 0.32, 0., 0., 0., "", "", "", "", "", "", "", 56.48, 
  3.1255435*^7, 37.728, 17.7, 3.158, 1.87, 1136.103, 62.9, 329.942, 3.3, 5.1, 
  29.1, 12.227, 0.7, 60.85}, {"MOZ", "Africa", "Mozambique", "2020-04-04", 
  10., 0., 0., 0., 0.32, 0., 0., 0., "", "", "", "", "", "", "", 56.48, 
  3.1255435*^7, 37.728, 17.7, 3.158, 1.87, 1136.103, 62.9, 329.942, 3.3, 5.1, 
  29.1, 12.227, 0.7, 60.85}, {"MOZ", "Africa", "Mozambique", "2020-04-05", 
  10., 0., 0., 0., 0.32, 0., 0., 0., "", "", "", "", "", "", "", 56.48, 
  3.1255435*^7, 37.728, 17.7, 3.158, 1.87, 1136.103, 62.9, 329.942, 3.3, 5.1, 
  29.1, 12.227, 0.7, 60.85}, {"MOZ", "Africa", "Mozambique", "2020-04-06", 
  10., 0., 0., 0., 0.32, 0., 0., 0., "", "", "", "", "", "", "", 56.48, 
  3.1255435*^7, 37.728, 17.7, 3.158, 1.87, 1136.103, 62.9, 329.942, 3.3, 5.1, 
  29.1, 12.227, 0.7, 60.85}, {"MOZ", "Africa", "Mozambique", "2020-04-07", 
  10., 0., 0., 0., 0.32, 0., 0., 0., "", "", "", "", "", "", "", 56.48, 
  3.1255435*^7, 37.728, 17.7, 3.158, 1.87, 1136.103, 62.9, 329.942, 3.3, 5.1, 
  29.1, 12.227, 0.7, 60.85}, {"MOZ", "Africa", "Mozambique", "2020-04-08", 
  10., 0., 0., 0., 0.32, 0., 0., 0., "", "", "", "", "", "", "", 56.48, 
  3.1255435*^7, 37.728, 17.7, 3.158, 1.87, 1136.103, 62.9, 329.942, 3.3, 5.1, 
  29.1, 12.227, 0.7, 60.85}, {"MOZ", "Africa", "Mozambique", "2020-04-09", 
  17., 7., 0., 0., 0.544, 0.224, 0., 0., "", "", "", "", "", "", "", 56.48, 
  3.1255435*^7, 37.728, 17.7, 3.158, 1.87, 1136.103, 62.9, 329.942, 3.3, 5.1, 
  29.1, 12.227, 0.7, 60.85}, {"MOZ", "Africa", "Mozambique", "2020-04-10", 
  17., 0., 0., 0., 0.544, 0., 0., 0., "", "", "", "", "", "", "", 56.48, 
  3.1255435*^7, 37.728, 17.7, 3.158, 1.87, 1136.103, 62.9, 329.942, 3.3, 5.1, 
  29.1, 12.227, 0.7, 60.85}, {"MOZ", "Africa", "Mozambique", "2020-04-11", 
  20., 3., 0., 0., 0.64, 0.096, 0., 0., "", "", "", "", "", "", "", 56.48, 
  3.1255435*^7, 37.728, 17.7, 3.158, 1.87, 1136.103, 62.9, 329.942, 3.3, 5.1, 
  29.1, 12.227, 0.7, 60.85}, {"MOZ", "Africa", "Mozambique", "2020-04-12", 
  20., 0., 0., 0., 0.64, 0., 0., 0., "", "", "", "", "", "", "", 56.48, 
  3.1255435*^7, 37.728, 17.7, 3.158, 1.87, 1136.103, 62.9, 329.942, 3.3, 5.1, 
  29.1, 12.227, 0.7, 60.85}, {"MOZ", "Africa", "Mozambique", "2020-04-13", 
  21., 1., 0., 0., 0.672, 0.032, 0., 0., "", "", "", "", "", "", "", 56.48, 
  3.1255435*^7, 37.728, 17.7, 3.158, 1.87, 1136.103, 62.9, 329.942, 3.3, 5.1, 
  29.1, 12.227, 0.7, 60.85}, {"MOZ", "Africa", "Mozambique", "2020-04-14", 
  27., 6., 0., 0., 0.864, 0.192, 0., 0., "", "", "", "", "", "", "", 56.48, 
  3.1255435*^7, 37.728, 17.7, 3.158, 1.87, 1136.103, 62.9, 329.942, 3.3, 5.1, 
  29.1, 12.227, 0.7, 60.85}, {"MOZ", "Africa", "Mozambique", "2020-04-15", 
  28., 1., 0., 0., 0.896, 0.032, 0., 0., "", "", "", "", "", "", "", 56.48, 
  3.1255435*^7, 37.728, 17.7, 3.158, 1.87, 1136.103, 62.9, 329.942, 3.3, 5.1, 
  29.1, 12.227, 0.7, 60.85}, {"MOZ", "Africa", "Mozambique", "2020-04-16", 
  29., 1., 0., 0., 0.928, 0.032, 0., 0., "", "", "", "", "", "", "", 56.48, 
  3.1255435*^7, 37.728, 17.7, 3.158, 1.87, 1136.103, 62.9, 329.942, 3.3, 5.1, 
  29.1, 12.227, 0.7, 60.85}, {"MOZ", "Africa", "Mozambique", "2020-04-17", 
  31., 2., 0., 0., 0.992, 0.064, 0., 0., "", "", "", "", "", "", "", 56.48, 
  3.1255435*^7, 37.728, 17.7, 3.158, 1.87, 1136.103, 62.9, 329.942, 3.3, 5.1, 
  29.1, 12.227, 0.7, 60.85}, {"MOZ", "Africa", "Mozambique", "2020-04-18", 
  34., 3., 0., 0., 1.088, 0.096, 0., 0., "", "", "", "", "", "", "", 56.48, 
  3.1255435*^7, 37.728, 17.7, 3.158, 1.87, 1136.103, 62.9, 329.942, 3.3, 5.1, 
  29.1, 12.227, 0.7, 60.85}, {"MOZ", "Africa", "Mozambique", "2020-04-19", 
  35., 1., 0., 0., 1.12, 0.032, 0., 0., "", "", "", "", "", "", "", 56.48, 
  3.1255435*^7, 37.728, 17.7, 3.158, 1.87, 1136.103, 62.9, 329.942, 3.3, 5.1, 
  29.1, 12.227, 0.7, 60.85}, {"MOZ", "Africa", "Mozambique", "2020-04-20", 
  39., 4., 0., 0., 1.248, 0.128, 0., 0., "", "", "", "", "", "", "", 56.48, 
  3.1255435*^7, 37.728, 17.7, 3.158, 1.87, 1136.103, 62.9, 329.942, 3.3, 5.1, 
  29.1, 12.227, 0.7, 60.85}, {"MOZ", "Africa", "Mozambique", "2020-04-21", 
  39., 0., 0., 0., 1.248, 0., 0., 0., "", "", "", "", "", "", "", 56.48, 
  3.1255435*^7, 37.728, 17.7, 3.158, 1.87, 1136.103, 62.9, 329.942, 3.3, 5.1, 
  29.1, 12.227, 0.7, 60.85}, {"MOZ", "Africa", "Mozambique", "2020-04-22", 
  39., 0., 0., 0., 1.248, 0., 0., 0., "", "", "", "", "", "", "", 56.48, 
  3.1255435*^7, 37.728, 17.7, 3.158, 1.87, 1136.103, 62.9, 329.942, 3.3, 5.1, 
  29.1, 12.227, 0.7, 60.85}, {"MOZ", "Africa", "Mozambique", "2020-04-23", 
  41., 2., 0., 0., 1.312, 0.064, 0., 0., "", "", "", "", "", "", "", 56.48, 
  3.1255435*^7, 37.728, 17.7, 3.158, 1.87, 1136.103, 62.9, 329.942, 3.3, 5.1, 
  29.1, 12.227, 0.7, 60.85}, {"MOZ", "Africa", "Mozambique", "2020-04-24", 
  46., 5., 0., 0., 1.472, 0.16, 0., 0., "", "", "", "", "", "", "", 56.48, 
  3.1255435*^7, 37.728, 17.7, 3.158, 1.87, 1136.103, 62.9, 329.942, 3.3, 5.1, 
  29.1, 12.227, 0.7, 60.85}, {"MOZ", "Africa", "Mozambique", "2020-04-25", 
  65., 19., 0., 0., 2.08, 0.608, 0., 0., "", "", "", "", "", "", "", 56.48, 
  3.1255435*^7, 37.728, 17.7, 3.158, 1.87, 1136.103, 62.9, 329.942, 3.3, 5.1, 
  29.1, 12.227, 0.7, 60.85}, {"MOZ", "Africa", "Mozambique", "2020-04-26", 
  70., 5., 0., 0., 2.24, 0.16, 0., 0., "", "", "", "", "", "", "", 56.48, 
  3.1255435*^7, 37.728, 17.7, 3.158, 1.87, 1136.103, 62.9, 329.942, 3.3, 5.1, 
  29.1, 12.227, 0.7, 60.85}, {"MOZ", "Africa", "Mozambique", "2020-04-27", 
  76., 6., 0., 0., 2.432, 0.192, 0., 0., "", "", "", "", "", "", "", 56.48, 
  3.1255435*^7, 37.728, 17.7, 3.158, 1.87, 1136.103, 62.9, 329.942, 3.3, 5.1, 
  29.1, 12.227, 0.7, 60.85}, {"MOZ", "Africa", "Mozambique", "2020-04-28", 
  76., 0., 0., 0., 2.432, 0., 0., 0., "", "", "", "", "", "", "", 56.48, 
  3.1255435*^7, 37.728, 17.7, 3.158, 1.87, 1136.103, 62.9, 329.942, 3.3, 5.1, 
  29.1, 12.227, 0.7, 60.85}, {"MOZ", "Africa", "Mozambique", "2020-04-29", 
  76., 0., 0., 0., 2.432, 0., 0., 0., "", "", "", "", "", "", "", 56.48, 
  3.1255435*^7, 37.728, 17.7, 3.158, 1.87, 1136.103, 62.9, 329.942, 3.3, 5.1, 
  29.1, 12.227, 0.7, 60.85}, {"MOZ", "Africa", "Mozambique", "2020-04-30", 
  76., 0., 0., 0., 2.432, 0., 0., 0., "", "", "", "", "", "", "", 56.48, 
  3.1255435*^7, 37.728, 17.7, 3.158, 1.87, 1136.103, 62.9, 329.942, 3.3, 5.1, 
  29.1, 12.227, 0.7, 60.85}, {"MOZ", "Africa", "Mozambique", "2020-05-01", 
  76., 0., 0., 0., 2.432, 0., 0., 0., "", "", "", "", "", "", "", 56.48, 
  3.1255435*^7, 37.728, 17.7, 3.158, 1.87, 1136.103, 62.9, 329.942, 3.3, 5.1, 
  29.1, 12.227, 0.7, 60.85}, {"MOZ", "Africa", "Mozambique", "2020-05-02", 
  79., 3., 0., 0., 2.528, 0.096, 0., 0., "", "", "", "", "", "", "", 56.48, 
  3.1255435*^7, 37.728, 17.7, 3.158, 1.87, 1136.103, 62.9, 329.942, 3.3, 5.1, 
  29.1, 12.227, 0.7, 60.85}, {"MOZ", "Africa", "Mozambique", "2020-05-03", 
  79., 0., 0., 0., 2.528, 0., 0., 0., "", "", "", "", "", "", "", 56.48, 
  3.1255435*^7, 37.728, 17.7, 3.158, 1.87, 1136.103, 62.9, 329.942, 3.3, 5.1, 
  29.1, 12.227, 0.7, 60.85}, {"MOZ", "Africa", "Mozambique", "2020-05-04", 
  80., 1., 0., 0., 2.56, 0.032, 0., 0., "", "", "", "", "", "", "", 56.48, 
  3.1255435*^7, 37.728, 17.7, 3.158, 1.87, 1136.103, 62.9, 329.942, 3.3, 5.1, 
  29.1, 12.227, 0.7, 60.85}, {"MOZ", "Africa", "Mozambique", "2020-05-05", 
  80., 0., 0., 0., 2.56, 0., 0., 0., "", "", "", "", "", "", "", 56.48, 
  3.1255435*^7, 37.728, 17.7, 3.158, 1.87, 1136.103, 62.9, 329.942, 3.3, 5.1, 
  29.1, 12.227, 0.7, 60.85}, {"MOZ", "Africa", "Mozambique", "2020-05-06", 
  81., 1., 0., 0., 2.592, 0.032, 0., 0., "", "", "", "", "", "", "", 56.48, 
  3.1255435*^7, 37.728, 17.7, 3.158, 1.87, 1136.103, 62.9, 329.942, 3.3, 5.1, 
  29.1, 12.227, 0.7, 60.85}, {"MOZ", "Africa", "Mozambique", "2020-05-07", 
  81., 0., 0., 0., 2.592, 0., 0., 0., "", "", "", "", "", "", "", 56.48, 
  3.1255435*^7, 37.728, 17.7, 3.158, 1.87, 1136.103, 62.9, 329.942, 3.3, 5.1, 
  29.1, 12.227, 0.7, 60.85}, {"MOZ", "Africa", "Mozambique", "2020-05-08", 
  81., 0., 0., 0., 2.592, 0., 0., 0., "", "", "", "", "", "", "", 56.48, 
  3.1255435*^7, 37.728, 17.7, 3.158, 1.87, 1136.103, 62.9, 329.942, 3.3, 5.1, 
  29.1, 12.227, 0.7, 60.85}, {"MOZ", "Africa", "Mozambique", "2020-05-09", 
  82., 1., 0., 0., 2.624, 0.032, 0., 0., "", "", "", "", "", "", "", 56.48, 
  3.1255435*^7, 37.728, 17.7, 3.158, 1.87, 1136.103, 62.9, 329.942, 3.3, 5.1, 
  29.1, 12.227, 0.7, 60.85}, {"MOZ", "Africa", "Mozambique", "2020-05-10", 
  87., 5., 0., 0., 2.784, 0.16, 0., 0., "", "", "", "", "", "", "", 56.48, 
  3.1255435*^7, 37.728, 17.7, 3.158, 1.87, 1136.103, 62.9, 329.942, 3.3, 5.1, 
  29.1, 12.227, 0.7, 60.85}, {"MOZ", "Africa", "Mozambique", "2020-05-11", 
  91., 4., 0., 0., 2.911, 0.128, 0., 0., "", "", "", "", "", "", "", 56.48, 
  3.1255435*^7, 37.728, 17.7, 3.158, 1.87, 1136.103, 62.9, 329.942, 3.3, 5.1, 
  29.1, 12.227, 0.7, 60.85}, {"MOZ", "Africa", "Mozambique", "2020-05-12", 
  103., 12., 0., 0., 3.295, 0.384, 0., 0., "", "", "", "", "", "", "", 56.48, 
  3.1255435*^7, 37.728, 17.7, 3.158, 1.87, 1136.103, 62.9, 329.942, 3.3, 5.1, 
  29.1, 12.227, 0.7, 60.85}, {"MOZ", "Africa", "Mozambique", "2020-05-13", 
  104., 1., 0., 0., 3.327, 0.032, 0., 0., "", "", "", "", "", "", "", 56.48, 
  3.1255435*^7, 37.728, 17.7, 3.158, 1.87, 1136.103, 62.9, 329.942, 3.3, 5.1, 
  29.1, 12.227, 0.7, 60.85}, {"MOZ", "Africa", "Mozambique", "2020-05-14", 
  107., 3., 0., 0., 3.423, 0.096, 0., 0., "", "", "", "", "", "", "", 56.48, 
  3.1255435*^7, 37.728, 17.7, 3.158, 1.87, 1136.103, 62.9, 329.942, 3.3, 5.1, 
  29.1, 12.227, 0.7, 60.85}, {"MOZ", "Africa", "Mozambique", "2020-05-15", 
  115., 8., 0., 0., 3.679, 0.256, 0., 0., "", "", "", "", "", "", "", 56.48, 
  3.1255435*^7, 37.728, 17.7, 3.158, 1.87, 1136.103, 62.9, 329.942, 3.3, 5.1, 
  29.1, 12.227, 0.7, 60.85}, {"MOZ", "Africa", "Mozambique", "2020-05-16", 
  119., 4., 0., 0., 3.807, 0.128, 0., 0., "", "", "", "", "", "", "", 56.48, 
  3.1255435*^7, 37.728, 17.7, 3.158, 1.87, 1136.103, 62.9, 329.942, 3.3, 5.1, 
  29.1, 12.227, 0.7, 60.85}, {"MOZ", "Africa", "Mozambique", "2020-05-17", 
  129., 10., 0., 0., 4.127, 0.32, 0., 0., "", "", "", "", "", "", "", 56.48, 
  3.1255435*^7, 37.728, 17.7, 3.158, 1.87, 1136.103, 62.9, 329.942, 3.3, 5.1, 
  29.1, 12.227, 0.7, 60.85}, {"MOZ", "Africa", "Mozambique", "2020-05-18", 
  137., 8., 0., 0., 4.383, 0.256, 0., 0., "", "", "", "", "", "", "", 56.48, 
  3.1255435*^7, 37.728, 17.7, 3.158, 1.87, 1136.103, 62.9, 329.942, 3.3, 5.1, 
  29.1, 12.227, 0.7, 60.85}, {"MOZ", "Africa", "Mozambique", "2020-05-19", 
  145., 8., 0., 0., 4.639, 0.256, 0., 0., "", "", "", "", "", "", "", 56.48, 
  3.1255435*^7, 37.728, 17.7, 3.158, 1.87, 1136.103, 62.9, 329.942, 3.3, 5.1, 
  29.1, 12.227, 0.7, 60.85}, {"MOZ", "Africa", "Mozambique", "2020-05-20", 
  146., 1., 0., 0., 4.671, 0.032, 0., 0., "", "", "", "", "", "", "", 56.48, 
  3.1255435*^7, 37.728, 17.7, 3.158, 1.87, 1136.103, 62.9, 329.942, 3.3, 5.1, 
  29.1, 12.227, 0.7, 60.85}, {"MOZ", "Africa", "Mozambique", "2020-05-21", 
  156., 10., 0., 0., 4.991, 0.32, 0., 0., "", "", "", "", "", "", "", 56.48, 
  3.1255435*^7, 37.728, 17.7, 3.158, 1.87, 1136.103, 62.9, 329.942, 3.3, 5.1, 
  29.1, 12.227, 0.7, 60.85}, {"MOZ", "Africa", "Mozambique", "2020-05-22", 
  162., 6., 0., 0., 5.183, 0.192, 0., 0., "", "", "", "", "", "", "", 56.48, 
  3.1255435*^7, 37.728, 17.7, 3.158, 1.87, 1136.103, 62.9, 329.942, 3.3, 5.1, 
  29.1, 12.227, 0.7, 60.85}, {"MOZ", "Africa", "Mozambique", "2020-05-23", 
  164., 2., 0., 0., 5.247, 0.064, 0., 0., "", "", "", "", "", "", "", 56.48, 
  3.1255435*^7, 37.728, 17.7, 3.158, 1.87, 1136.103, 62.9, 329.942, 3.3, 5.1, 
  29.1, 12.227, 0.7, 60.85}, {"MOZ", "Africa", "Mozambique", "2020-05-24", 
  168., 4., 0., 0., 5.375, 0.128, 0., 0., "", "", "", "", "", "", "", 56.48, 
  3.1255435*^7, 37.728, 17.7, 3.158, 1.87, 1136.103, 62.9, 329.942, 3.3, 5.1, 
  29.1, 12.227, 0.7, 60.85}, {"MOZ", "Africa", "Mozambique", "2020-05-25", 
  194., 26., 0., 0., 6.207, 0.832, 0., 0., "", "", "", "", "", "", "", 56.48, 
  3.1255435*^7, 37.728, 17.7, 3.158, 1.87, 1136.103, 62.9, 329.942, 3.3, 5.1, 
  29.1, 12.227, 0.7, 60.85}, {"MOZ", "Africa", "Mozambique", "2020-05-26", 
  209., 15., 1., 1., 6.687, 0.48, 0.032, 0.032, "", "", "", "", "", "", "", 
  56.48, 3.1255435*^7, 37.728, 17.7, 3.158, 1.87, 1136.103, 62.9, 329.942, 
  3.3, 5.1, 29.1, 12.227, 0.7, 60.85}, {"MOZ", "Africa", "Mozambique", 
  "2020-05-27", 213., 4., 1., 0., 6.815, 0.128, 0.032, 0., "", "", "", "", 
  "", "", "", 56.48, 3.1255435*^7, 37.728, 17.7, 3.158, 1.87, 1136.103, 62.9, 
  329.942, 3.3, 5.1, 29.1, 12.227, 0.7, 60.85}, 
 {"MOZ", "Africa", "Mozambique", "2020-05-28", 227., 14., 1., 0., 7.263, 
  0.448, 0.032, 0., "", "", "", "", "", "", "", 56.48, 3.1255435*^7, 37.728, 
  17.7, 3.158, 1.87, 1136.103, 62.9, 329.942, 3.3, 5.1, 29.1, 12.227, 0.7, 
  60.85}, {"MOZ", "Africa", "Mozambique", "2020-05-29", 233., 6., 2., 1., 
  7.455, 0.192, 0.064, 0.032, "", "", "", "", "", "", "", 62.04, 
  3.1255435*^7, 37.728, 17.7, 3.158, 1.87, 1136.103, 62.9, 329.942, 3.3, 5.1, 
  29.1, 12.227, 0.7, 60.85}, {"MOZ", "Africa", "Mozambique", "2020-05-30", 
  234., 1., 2., 0., 7.487, 0.032, 0.064, 0., "", "", "", "", "", "", "", 
  62.04, 3.1255435*^7, 37.728, 17.7, 3.158, 1.87, 1136.103, 62.9, 329.942, 
  3.3, 5.1, 29.1, 12.227, 0.7, 60.85}, {"MOZ", "Africa", "Mozambique", 
  "2020-05-31", 244., 10., 2., 0., 7.807, 0.32, 0.064, 0., "", "", "", "", 
  "", "", "", 62.04, 3.1255435*^7, 37.728, 17.7, 3.158, 1.87, 1136.103, 62.9, 
  329.942, 3.3, 5.1, 29.1, 12.227, 0.7, 60.85}, 
 {"MOZ", "Africa", "Mozambique", "2020-06-01", 254., 10., 2., 0., 8.127, 
  0.32, 0.064, 0., "", "", "", "", "", "", "", 62.04, 3.1255435*^7, 37.728, 
  17.7, 3.158, 1.87, 1136.103, 62.9, 329.942, 3.3, 5.1, 29.1, 12.227, 0.7, 
  60.85}, {"MOZ", "Africa", "Mozambique", "2020-06-02", 254., 0., 2., 0., 
  8.127, 0., 0.064, 0., "", "", "", "", "", "", "", 62.04, 3.1255435*^7, 
  37.728, 17.7, 3.158, 1.87, 1136.103, 62.9, 329.942, 3.3, 5.1, 29.1, 12.227, 
  0.7, 60.85}, {"MOZ", "Africa", "Mozambique", "2020-06-03", 307., 53., 2., 
  0., 9.822, 1.696, 0.064, 0., "", "", "", "", "", "", "", 62.04, 
  3.1255435*^7, 37.728, 17.7, 3.158, 1.87, 1136.103, 62.9, 329.942, 3.3, 5.1, 
  29.1, 12.227, 0.7, 60.85}, {"MOZ", "Africa", "Mozambique", "2020-06-04", 
  316., 9., 2., 0., 10.11, 0.288, 0.064, 0., "", "", "", "", "", "", "", 
  62.04, 3.1255435*^7, 37.728, 17.7, 3.158, 1.87, 1136.103, 62.9, 329.942, 
  3.3, 5.1, 29.1, 12.227, 0.7, 60.85}, {"MOZ", "Africa", "Mozambique", 
  "2020-06-05", 352., 36., 2., 0., 11.262, 1.152, 0.064, 0., "", "", "", "", 
  "", "", "", 62.04, 3.1255435*^7, 37.728, 17.7, 3.158, 1.87, 1136.103, 62.9, 
  329.942, 3.3, 5.1, 29.1, 12.227, 0.7, 60.85}, 
 {"MOZ", "Africa", "Mozambique", "2020-06-06", 354., 2., 2., 0., 11.326, 
  0.064, 0.064, 0., "", "", "", "", "", "", "", 62.04, 3.1255435*^7, 37.728, 
  17.7, 3.158, 1.87, 1136.103, 62.9, 329.942, 3.3, 5.1, 29.1, 12.227, 0.7, 
  60.85}, {"MOZ", "Africa", "Mozambique", "2020-06-07", 411., 57., 2., 0., 
  13.15, 1.824, 0.064, 0., "", "", "", "", "", "", "", 62.04, 3.1255435*^7, 
  37.728, 17.7, 3.158, 1.87, 1136.103, 62.9, 329.942, 3.3, 5.1, 29.1, 12.227, 
  0.7, 60.85}, {"MOZ", "Africa", "Mozambique", "2020-06-08", 426., 15., 2., 
  0., 13.63, 0.48, 0.064, 0., "", "", "", "", "", "", "", 62.04, 
  3.1255435*^7, 37.728, 17.7, 3.158, 1.87, 1136.103, 62.9, 329.942, 3.3, 5.1, 
  29.1, 12.227, 0.7, 60.85}, {"MOZ", "Africa", "Mozambique", "2020-06-09", 
  433., 7., 2., 0., 13.854, 0.224, 0.064, 0., "", "", "", "", "", "", "", 
  62.04, 3.1255435*^7, 37.728, 17.7, 3.158, 1.87, 1136.103, 62.9, 329.942, 
  3.3, 5.1, 29.1, 12.227, 0.7, 60.85}, {"MOZ", "Africa", "Mozambique", 
  "2020-06-10", 453., 20., 2., 0., 14.493, 0.64, 0.064, 0., "", "", "", "", 
  "", "", "", 62.04, 3.1255435*^7, 37.728, 17.7, 3.158, 1.87, 1136.103, 62.9, 
  329.942, 3.3, 5.1, 29.1, 12.227, 0.7, 60.85}, 
 {"MOZ", "Africa", "Mozambique", "2020-06-11", 472., 19., 2., 0., 15.101, 
  0.608, 0.064, 0., "", "", "", "", "", "", "", 62.04, 3.1255435*^7, 37.728, 
  17.7, 3.158, 1.87, 1136.103, 62.9, 329.942, 3.3, 5.1, 29.1, 12.227, 0.7, 
  60.85}, {"MOZ", "Africa", "Mozambique", "2020-06-12", 489., 17., 2., 0., 
  15.645, 0.544, 0.064, 0., "", "", "", "", "", "", "", 62.04, 3.1255435*^7, 
  37.728, 17.7, 3.158, 1.87, 1136.103, 62.9, 329.942, 3.3, 5.1, 29.1, 12.227, 
  0.7, 60.85}, {"MOZ", "Africa", "Mozambique", "2020-06-13", 509., 20., 2., 
  0., 16.285, 0.64, 0.064, 0., "", "", "", "", "", "", "", 62.04, 
  3.1255435*^7, 37.728, 17.7, 3.158, 1.87, 1136.103, 62.9, 329.942, 3.3, 5.1, 
  29.1, 12.227, 0.7, 60.85}, {"MOZ", "Africa", "Mozambique", "2020-06-14", 
  553., 44., 2., 0., 17.693, 1.408, 0.064, 0., "", "", "", "", "", "", "", 
  62.04, 3.1255435*^7, 37.728, 17.7, 3.158, 1.87, 1136.103, 62.9, 329.942, 
  3.3, 5.1, 29.1, 12.227, 0.7, 60.85}, {"MOZ", "Africa", "Mozambique", 
  "2020-06-15", 583., 30., 3., 1., 18.653, 0.96, 0.096, 0.032, "", "", "", 
  "", "", "", "", 62.04, 3.1255435*^7, 37.728, 17.7, 3.158, 1.87, 1136.103, 
  62.9, 329.942, 3.3, 5.1, 29.1, 12.227, 0.7, 60.85}, 
 {"MOZ", "Africa", "Mozambique", "2020-06-16", 609., 26., 3., 0., 19.485, 
  0.832, 0.096, 0., "", "", "", "", "", "", "", 62.04, 3.1255435*^7, 37.728, 
  17.7, 3.158, 1.87, 1136.103, 62.9, 329.942, 3.3, 5.1, 29.1, 12.227, 0.7, 
  60.85}, {"MOZ", "Africa", "Mozambique", "2020-06-17", 638., 29., 4., 1., 
  20.412, 0.928, 0.128, 0.032, "", "", "", "", "", "", "", 80.56, 
  3.1255435*^7, 37.728, 17.7, 3.158, 1.87, 1136.103, 62.9, 329.942, 3.3, 5.1, 
  29.1, 12.227, 0.7, 60.85}, {"MOZ", "Africa", "Mozambique", "2020-06-18", 
  651., 13., 4., 0., 20.828, 0.416, 0.128, 0., "", "", "", "", "", "", "", 
  80.56, 3.1255435*^7, 37.728, 17.7, 3.158, 1.87, 1136.103, 62.9, 329.942, 
  3.3, 5.1, 29.1, 12.227, 0.7, 60.85}, {"MOZ", "Africa", "Mozambique", 
  "2020-06-19", 662., 11., 4., 0., 21.18, 0.352, 0.128, 0., "", "", "", "", 
  "", "", "", 80.56, 3.1255435*^7, 37.728, 17.7, 3.158, 1.87, 1136.103, 62.9, 
  329.942, 3.3, 5.1, 29.1, 12.227, 0.7, 60.85}, 
 {"MOZ", "Africa", "Mozambique", "2020-06-20", 668., 6., 4., 0., 21.372, 
  0.192, 0.128, 0., "", "", "", "", "", "", "", 80.56, 3.1255435*^7, 37.728, 
  17.7, 3.158, 1.87, 1136.103, 62.9, 329.942, 3.3, 5.1, 29.1, 12.227, 0.7, 
  60.85}, {"MOZ", "Africa", "Mozambique", "2020-06-21", 688., 20., 4., 0., 
  22.012, 0.64, 0.128, 0., "", "", "", "", "", "", "", 80.56, 3.1255435*^7, 
  37.728, 17.7, 3.158, 1.87, 1136.103, 62.9, 329.942, 3.3, 5.1, 29.1, 12.227, 
  0.7, 60.85}, {"MOZ", "Africa", "Mozambique", "2020-06-22", 733., 45., 5., 
  1., 23.452, 1.44, 0.16, 0.032, "", "", "", "", "", "", "", 80.56, 
  3.1255435*^7, 37.728, 17.7, 3.158, 1.87, 1136.103, 62.9, 329.942, 3.3, 5.1, 
  29.1, 12.227, 0.7, 60.85}, {"MOZ", "Africa", "Mozambique", "2020-06-23", 
  737., 4., 5., 0., 23.58, 0.128, 0.16, 0., "", "", "", "", "", "", "", 
  80.56, 3.1255435*^7, 37.728, 17.7, 3.158, 1.87, 1136.103, 62.9, 329.942, 
  3.3, 5.1, 29.1, 12.227, 0.7, 60.85}, {"MOZ", "Africa", "Mozambique", 
  "2020-06-24", 757., 20., 5., 0., 24.22, 0.64, 0.16, 0., "", "", "", "", "", 
  "", "", 80.56, 3.1255435*^7, 37.728, 17.7, 3.158, 1.87, 1136.103, 62.9, 
  329.942, 3.3, 5.1, 29.1, 12.227, 0.7, 60.85}, 
 {"MOZ", "Africa", "Mozambique", "2020-06-25", 762., 5., 5., 0., 24.38, 0.16, 
  0.16, 0., "", "", "", "", "", "", "", 80.56, 3.1255435*^7, 37.728, 17.7, 
  3.158, 1.87, 1136.103, 62.9, 329.942, 3.3, 5.1, 29.1, 12.227, 0.7, 60.85}, 
 {"MOZ", "Africa", "Mozambique", "2020-06-26", 788., 26., 5., 0., 25.212, 
  0.832, 0.16, 0., "", "", "", "", "", "", "", 80.56, 3.1255435*^7, 37.728, 
  17.7, 3.158, 1.87, 1136.103, 62.9, 329.942, 3.3, 5.1, 29.1, 12.227, 0.7, 
  60.85}, {"MOZ", "Africa", "Mozambique", "2020-06-27", 816., 28., 5., 0., 
  26.107, 0.896, 0.16, 0., "", "", "", "", "", "", "", 80.56, 3.1255435*^7, 
  37.728, 17.7, 3.158, 1.87, 1136.103, 62.9, 329.942, 3.3, 5.1, 29.1, 12.227, 
  0.7, 60.85}, {"MOZ", "Africa", "Mozambique", "2020-06-28", 839., 23., 5., 
  0., 26.843, 0.736, 0.16, 0., "", "", "", "", "", "", "", 80.56, 
  3.1255435*^7, 37.728, 17.7, 3.158, 1.87, 1136.103, 62.9, 329.942, 3.3, 5.1, 
  29.1, 12.227, 0.7, 60.85}, {"MOZ", "Africa", "Mozambique", "2020-06-29", 
  859., 20., 5., 0., 27.483, 0.64, 0.16, 0., "", "", "", "", "", "", "", 
  80.56, 3.1255435*^7, 37.728, 17.7, 3.158, 1.87, 1136.103, 62.9, 329.942, 
  3.3, 5.1, 29.1, 12.227, 0.7, 60.85}, {"MOZ", "Africa", "Mozambique", 
  "2020-06-30", 883., 24., 6., 1., 28.251, 0.768, 0.192, 0.032, "", "", "", 
  "", "", "", "", 80.56, 3.1255435*^7, 37.728, 17.7, 3.158, 1.87, 1136.103, 
  62.9, 329.942, 3.3, 5.1, 29.1, 12.227, 0.7, 60.85}, 
 {"MOZ", "Africa", "Mozambique", "2020-07-01", 889., 6., 6., 0., 28.443, 
  0.192, 0.192, 0., "", "", "", "", "", "", "", 80.56, 3.1255435*^7, 37.728, 
  17.7, 3.158, 1.87, 1136.103, 62.9, 329.942, 3.3, 5.1, 29.1, 12.227, 0.7, 
  60.85}, {"MOZ", "Africa", "Mozambique", "2020-07-02", 903., 14., 6., 0., 
  28.891, 0.448, 0.192, 0., "", "", "", "", "", "", "", 80.56, 3.1255435*^7, 
  37.728, 17.7, 3.158, 1.87, 1136.103, 62.9, 329.942, 3.3, 5.1, 29.1, 12.227, 
  0.7, 60.85}, {"MOZ", "Africa", "Mozambique", "2020-07-03", 918., 15., 6., 
  0., 29.371, 0.48, 0.192, 0., "", "", "", "", "", "", "", "", 3.1255435*^7, 
  37.728, 17.7, 3.158, 1.87, 1136.103, 62.9, 329.942, 3.3, 5.1, 29.1, 12.227, 
  0.7, 60.85}, {"MOZ", "Africa", "Mozambique", "2020-07-04", 939., 21., 6., 
  0., 30.043, 0.672, 0.192, 0., "", "", "", "", "", "", "", "", 3.1255435*^7, 
  37.728, 17.7, 3.158, 1.87, 1136.103, 62.9, 329.942, 3.3, 5.1, 29.1, 12.227, 
  0.7, 60.85}, {"MOZ", "Africa", "Mozambique", "2020-07-05", 969., 30., 7., 
  1., 31.003, 0.96, 0.224, 0.032, "", "", "", "", "", "", "", "", 
  3.1255435*^7, 37.728, 17.7, 3.158, 1.87, 1136.103, 62.9, 329.942, 3.3, 5.1, 
  29.1, 12.227, 0.7, 60.85}, {"MOZ", "Africa", "Mozambique", "2020-07-06", 
  987., 18., 8., 1., 31.579, 0.576, 0.256, 0.032, "", "", "", "", "", "", "", 
  "", 3.1255435*^7, 37.728, 17.7, 3.158, 1.87, 1136.103, 62.9, 329.942, 3.3, 
  5.1, 29.1, 12.227, 0.7, 60.85}, {"MOZ", "Africa", "Mozambique", 
  "2020-07-07", 1012., 25., 8., 0., 32.378, 0.8, 0.256, 0., "", "", "", "", 
  "", "", "", "", 3.1255435*^7, 37.728, 17.7, 3.158, 1.87, 1136.103, 62.9, 
  329.942, 3.3, 5.1, 29.1, 12.227, 0.7, 60.85}, 
 {"MOZ", "Africa", "Mozambique", "2020-07-08", 1040., 28., 8., 0., 33.274, 
  0.896, 0.256, 0., "", "", "", "", "", "", "", "", 3.1255435*^7, 37.728, 
  17.7, 3.158, 1.87, 1136.103, 62.9, 329.942, 3.3, 5.1, 29.1, 12.227, 0.7, 
  60.85}, {"MMR", "Asia", "Myanmar", "2020-03-17", 0., 0., 0., 0., 0., 0., 
  0., 0., "", "", "", "", "", "", "", 43.52, 5.4409794*^7, 81.721, 29.1, 
  5.732, 3.12, 5591.597, 6.4, 202.104, 4.61, 6.3, 35.2, 79.287, 0.9, 67.13}, 
 {"MMR", "Asia", "Myanmar", "2020-03-24", 2., 2., 0., 0., 0.037, 0.037, 0., 
  0., "", "", "", "", "", "", "", 47.22, 5.4409794*^7, 81.721, 29.1, 5.732, 
  3.12, 5591.597, 6.4, 202.104, 4.61, 6.3, 35.2, 79.287, 0.9, 67.13}, 
 {"MMR", "Asia", "Myanmar", "2020-03-25", 3., 1., 0., 0., 0.055, 0.018, 0., 
  0., "", "", "", "", "", "", "", 47.22, 5.4409794*^7, 81.721, 29.1, 5.732, 
  3.12, 5591.597, 6.4, 202.104, 4.61, 6.3, 35.2, 79.287, 0.9, 67.13}, 
 {"MMR", "Asia", "Myanmar", "2020-03-26", 3., 0., 0., 0., 0.055, 0., 0., 0., 
  "", "", "", "", "", "", "", 54.63, 5.4409794*^7, 81.721, 29.1, 5.732, 3.12, 
  5591.597, 6.4, 202.104, 4.61, 6.3, 35.2, 79.287, 0.9, 67.13}, 
 {"MMR", "Asia", "Myanmar", "2020-03-27", 5., 2., 0., 0., 0.092, 0.037, 0., 
  0., "", "", "", "", "", "", "", 54.63, 5.4409794*^7, 81.721, 29.1, 5.732, 
  3.12, 5591.597, 6.4, 202.104, 4.61, 6.3, 35.2, 79.287, 0.9, 67.13}, 
 {"MMR", "Asia", "Myanmar", "2020-03-28", 5., 0., 0., 0., 0.092, 0., 0., 0., 
  "", "", "", "", "", "", "", 54.63, 5.4409794*^7, 81.721, 29.1, 5.732, 3.12, 
  5591.597, 6.4, 202.104, 4.61, 6.3, 35.2, 79.287, 0.9, 67.13}, 
 {"MMR", "Asia", "Myanmar", "2020-03-29", 8., 3., 0., 0., 0.147, 0.055, 0., 
  0., "", "", "", "", "", "", "", 54.63, 5.4409794*^7, 81.721, 29.1, 5.732, 
  3.12, 5591.597, 6.4, 202.104, 4.61, 6.3, 35.2, 79.287, 0.9, 67.13}, 
 {"MMR", "Asia", "Myanmar", "2020-03-30", 8., 0., 0., 0., 0.147, 0., 0., 0., 
  "", "", "", "", "", "", "", 57.41, 5.4409794*^7, 81.721, 29.1, 5.732, 3.12, 
  5591.597, 6.4, 202.104, 4.61, 6.3, 35.2, 79.287, 0.9, 67.13}, 
 {"MMR", "Asia", "Myanmar", "2020-03-31", 14., 6., 0., 0., 0.257, 0.11, 0., 
  0., "", "", "", "", "", "", "", 57.41, 5.4409794*^7, 81.721, 29.1, 5.732, 
  3.12, 5591.597, 6.4, 202.104, 4.61, 6.3, 35.2, 79.287, 0.9, 67.13}, 
 {"MMR", "Asia", "Myanmar", "2020-04-01", 15., 1., 1., 1., 0.276, 0.018, 
  0.018, 0.018, "", "", "", "", "", "", "", 65.74, 5.4409794*^7, 81.721, 
  29.1, 5.732, 3.12, 5591.597, 6.4, 202.104, 4.61, 6.3, 35.2, 79.287, 0.9, 
  67.13}, {"MMR", "Asia", "Myanmar", "2020-04-02", 16., 1., 1., 0., 0.294, 
  0.018, 0.018, 0., "", "", "", "", "", "", "", 65.74, 5.4409794*^7, 81.721, 
  29.1, 5.732, 3.12, 5591.597, 6.4, 202.104, 4.61, 6.3, 35.2, 79.287, 0.9, 
  67.13}, {"MMR", "Asia", "Myanmar", "2020-04-03", 20., 4., 1., 0., 0.368, 
  0.074, 0.018, 0., 1183., "", 0.022, "", "", "", "samples tested", 65.74, 
  5.4409794*^7, 81.721, 29.1, 5.732, 3.12, 5591.597, 6.4, 202.104, 4.61, 6.3, 
  35.2, 79.287, 0.9, 67.13}, {"MMR", "Asia", "Myanmar", "2020-04-04", 20., 
  0., 1., 0., 0.368, 0., 0.018, 0., 1246., 63., 0.023, 0.001, "", "", 
  "samples tested", 69.44, 5.4409794*^7, 81.721, 29.1, 5.732, 3.12, 5591.597, 
  6.4, 202.104, 4.61, 6.3, 35.2, 79.287, 0.9, 67.13}, 
 {"MMR", "Asia", "Myanmar", "2020-04-05", 21., 1., 1., 0., 0.386, 0.018, 
  0.018, 0., "", "", "", "", "", "", "samples tested", 69.44, 5.4409794*^7, 
  81.721, 29.1, 5.732, 3.12, 5591.597, 6.4, 202.104, 4.61, 6.3, 35.2, 79.287, 
  0.9, 67.13}, {"MMR", "Asia", "Myanmar", "2020-04-06", 21., 0., 1., 0., 
  0.386, 0., 0.018, 0., 1340., "", 0.025, "", "", "", "samples tested", 
  69.44, 5.4409794*^7, 81.721, 29.1, 5.732, 3.12, 5591.597, 6.4, 202.104, 
  4.61, 6.3, 35.2, 79.287, 0.9, 67.13}, {"MMR", "Asia", "Myanmar", 
  "2020-04-07", 22., 1., 1., 0., 0.404, 0.018, 0.018, 0., "", "", "", "", "", 
  "", "samples tested", 77.78, 5.4409794*^7, 81.721, 29.1, 5.732, 3.12, 
  5591.597, 6.4, 202.104, 4.61, 6.3, 35.2, 79.287, 0.9, 67.13}, 
 {"MMR", "Asia", "Myanmar", "2020-04-08", 22., 0., 1., 0., 0.404, 0., 0.018, 
  0., 1406., "", 0.026, "", "", "", "samples tested", 77.78, 5.4409794*^7, 
  81.721, 29.1, 5.732, 3.12, 5591.597, 6.4, 202.104, 4.61, 6.3, 35.2, 79.287, 
  0.9, 67.13}, {"MMR", "Asia", "Myanmar", "2020-04-09", 22., 0., 3., 2., 
  0.404, 0., 0.055, 0.037, 1543., 137., 0.028, 0.003, "", "", 
  "samples tested", 77.78, 5.4409794*^7, 81.721, 29.1, 5.732, 3.12, 5591.597, 
  6.4, 202.104, 4.61, 6.3, 35.2, 79.287, 0.9, 67.13}, 
 {"MMR", "Asia", "Myanmar", "2020-04-10", 27., 5., 3., 0., 0.496, 0.092, 
  0.055, 0., 1619., 76., 0.03, 0.001, 62., 0.001, "samples tested", 79.63, 
  5.4409794*^7, 81.721, 29.1, 5.732, 3.12, 5591.597, 6.4, 202.104, 4.61, 6.3, 
  35.2, 79.287, 0.9, 67.13}, {"MMR", "Asia", "Myanmar", "2020-04-11", 28., 
  1., 3., 0., 0.515, 0.018, 0.055, 0., 1849., 230., 0.034, 0.004, 86., 0.002, 
  "samples tested", 79.63, 5.4409794*^7, 81.721, 29.1, 5.732, 3.12, 5591.597, 
  6.4, 202.104, 4.61, 6.3, 35.2, 79.287, 0.9, 67.13}, 
 {"MMR", "Asia", "Myanmar", "2020-04-12", 31., 3., 3., 0., 0.57, 0.055, 
  0.055, 0., 2134., 285., 0.039, 0.005, 120., 0.002, "samples tested", 81.48, 
  5.4409794*^7, 81.721, 29.1, 5.732, 3.12, 5591.597, 6.4, 202.104, 4.61, 6.3, 
  35.2, 79.287, 0.9, 67.13}, {"MMR", "Asia", "Myanmar", "2020-04-13", 41., 
  10., 4., 1., 0.754, 0.184, 0.074, 0.018, 2443., 309., 0.045, 0.006, 158., 
  0.003, "samples tested", 81.48, 5.4409794*^7, 81.721, 29.1, 5.732, 3.12, 
  5591.597, 6.4, 202.104, 4.61, 6.3, 35.2, 79.287, 0.9, 67.13}, 
 {"MMR", "Asia", "Myanmar", "2020-04-14", 62., 21., 4., 0., 1.14, 0.386, 
  0.074, 0., 2803., 360., 0.052, 0.007, 204., 0.004, "samples tested", 83.33, 
  5.4409794*^7, 81.721, 29.1, 5.732, 3.12, 5591.597, 6.4, 202.104, 4.61, 6.3, 
  35.2, 79.287, 0.9, 67.13}, {"MMR", "Asia", "Myanmar", "2020-04-15", 74., 
  12., 4., 0., 1.36, 0.221, 0.074, 0., 3236., 433., 0.059, 0.008, 261., 
  0.005, "samples tested", 83.33, 5.4409794*^7, 81.721, 29.1, 5.732, 3.12, 
  5591.597, 6.4, 202.104, 4.61, 6.3, 35.2, 79.287, 0.9, 67.13}, 
 {"MMR", "Asia", "Myanmar", "2020-04-16", 74., 0., 4., 0., 1.36, 0., 0.074, 
  0., "", "", "", "", 288., 0.005, "samples tested", 83.33, 5.4409794*^7, 
  81.721, 29.1, 5.732, 3.12, 5591.597, 6.4, 202.104, 4.61, 6.3, 35.2, 79.287, 
  0.9, 67.13}, {"MMR", "Asia", "Myanmar", "2020-04-17", 85., 11., 4., 0., 
  1.562, 0.202, 0.074, 0., 3880., "", 0.071, "", 323., 0.006, 
  "samples tested", 86.11, 5.4409794*^7, 81.721, 29.1, 5.732, 3.12, 5591.597, 
  6.4, 202.104, 4.61, 6.3, 35.2, 79.287, 0.9, 67.13}, 
 {"MMR", "Asia", "Myanmar", "2020-04-18", 94., 9., 5., 1., 1.728, 0.165, 
  0.092, 0.018, 4147., 267., 0.076, 0.005, 328., 0.006, "samples tested", 
  86.11, 5.4409794*^7, 81.721, 29.1, 5.732, 3.12, 5591.597, 6.4, 202.104, 
  4.61, 6.3, 35.2, 79.287, 0.9, 67.13}, {"MMR", "Asia", "Myanmar", 
  "2020-04-19", 107., 13., 5., 0., 1.967, 0.239, 0.092, 0., 4517., 370., 
  0.083, 0.007, 340., 0.006, "samples tested", 86.11, 5.4409794*^7, 81.721, 
  29.1, 5.732, 3.12, 5591.597, 6.4, 202.104, 4.61, 6.3, 35.2, 79.287, 0.9, 
  67.13}, {"MMR", "Asia", "Myanmar", "2020-04-20", 111., 4., 5., 0., 2.04, 
  0.074, 0.092, 0., 4919., 402., 0.09, 0.007, 354., 0.007, "samples tested", 
  86.11, 5.4409794*^7, 81.721, 29.1, 5.732, 3.12, 5591.597, 6.4, 202.104, 
  4.61, 6.3, 35.2, 79.287, 0.9, 67.13}, {"MMR", "Asia", "Myanmar", 
  "2020-04-21", 119., 8., 5., 0., 2.187, 0.147, 0.092, 0., 5195., 276., 
  0.095, 0.005, 342., 0.006, "samples tested", 86.11, 5.4409794*^7, 81.721, 
  29.1, 5.732, 3.12, 5591.597, 6.4, 202.104, 4.61, 6.3, 35.2, 79.287, 0.9, 
  67.13}, {"MMR", "Asia", "Myanmar", "2020-04-22", 121., 2., 5., 0., 2.224, 
  0.037, 0.092, 0., 5446., 251., 0.1, 0.005, 316., 0.006, "samples tested", 
  86.11, 5.4409794*^7, 81.721, 29.1, 5.732, 3.12, 5591.597, 6.4, 202.104, 
  4.61, 6.3, 35.2, 79.287, 0.9, 67.13}, {"MMR", "Asia", "Myanmar", 
  "2020-04-23", 127., 6., 5., 0., 2.334, 0.11, 0.092, 0., 5774., 328., 0.106, 
  0.006, 317., 0.006, "samples tested", 86.11, 5.4409794*^7, 81.721, 29.1, 
  5.732, 3.12, 5591.597, 6.4, 202.104, 4.61, 6.3, 35.2, 79.287, 0.9, 67.13}, 
 {"MMR", "Asia", "Myanmar", "2020-04-24", 132., 5., 5., 0., 2.426, 0.092, 
  0.092, 0., 6115., 341., 0.112, 0.006, 319., 0.006, "samples tested", 86.11, 
  5.4409794*^7, 81.721, 29.1, 5.732, 3.12, 5591.597, 6.4, 202.104, 4.61, 6.3, 
  35.2, 79.287, 0.9, 67.13}, {"MMR", "Asia", "Myanmar", "2020-04-25", 144., 
  12., 5., 0., 2.647, 0.221, 0.092, 0., 6531., 416., 0.12, 0.008, 341., 
  0.006, "samples tested", 86.11, 5.4409794*^7, 81.721, 29.1, 5.732, 3.12, 
  5591.597, 6.4, 202.104, 4.61, 6.3, 35.2, 79.287, 0.9, 67.13}, 
 {"MMR", "Asia", "Myanmar", "2020-04-26", 146., 2., 5., 0., 2.683, 0.037, 
  0.092, 0., "", "", "", "", 337., 0.006, "samples tested", 86.11, 
  5.4409794*^7, 81.721, 29.1, 5.732, 3.12, 5591.597, 6.4, 202.104, 4.61, 6.3, 
  35.2, 79.287, 0.9, 67.13}, {"MMR", "Asia", "Myanmar", "2020-04-27", 146., 
  0., 5., 0., 2.683, 0., 0.092, 0., 7215., "", 0.133, "", 328., 0.006, 
  "samples tested", 86.11, 5.4409794*^7, 81.721, 29.1, 5.732, 3.12, 5591.597, 
  6.4, 202.104, 4.61, 6.3, 35.2, 79.287, 0.9, 67.13}, 
 {"MMR", "Asia", "Myanmar", "2020-04-28", 146., 0., 5., 0., 2.683, 0., 0.092, 
  0., 7608., 393., 0.14, 0.007, 345., 0.006, "samples tested", 86.11, 
  5.4409794*^7, 81.721, 29.1, 5.732, 3.12, 5591.597, 6.4, 202.104, 4.61, 6.3, 
  35.2, 79.287, 0.9, 67.13}, {"MMR", "Asia", "Myanmar", "2020-04-29", 150., 
  4., 5., 0., 2.757, 0.074, 0.092, 0., 7890., 282., 0.145, 0.005, 349., 
  0.006, "samples tested", 86.11, 5.4409794*^7, 81.721, 29.1, 5.732, 3.12, 
  5591.597, 6.4, 202.104, 4.61, 6.3, 35.2, 79.287, 0.9, 67.13}, 
 {"MMR", "Asia", "Myanmar", "2020-04-30", 150., 0., 6., 1., 2.757, 0., 0.11, 
  0.018, 8085., 195., 0.149, 0.004, 330., 0.006, "samples tested", 86.11, 
  5.4409794*^7, 81.721, 29.1, 5.732, 3.12, 5591.597, 6.4, 202.104, 4.61, 6.3, 
  35.2, 79.287, 0.9, 67.13}, {"MMR", "Asia", "Myanmar", "2020-05-01", 151., 
  1., 6., 0., 2.775, 0.018, 0.11, 0., 8240., 155., 0.151, 0.003, 304., 0.006, 
  "samples tested", 86.11, 5.4409794*^7, 81.721, 29.1, 5.732, 3.12, 5591.597, 
  6.4, 202.104, 4.61, 6.3, 35.2, 79.287, 0.9, 67.13}, 
 {"MMR", "Asia", "Myanmar", "2020-05-02", 151., 0., 6., 0., 2.775, 0., 0.11, 
  0., 8580., 340., 0.158, 0.006, 293., 0.005, "samples tested", 86.11, 
  5.4409794*^7, 81.721, 29.1, 5.732, 3.12, 5591.597, 6.4, 202.104, 4.61, 6.3, 
  35.2, 79.287, 0.9, 67.13}, {"MMR", "Asia", "Myanmar", "2020-05-03", 151., 
  0., 6., 0., 2.775, 0., 0.11, 0., 8794., 214., 0.162, 0.004, 274., 0.005, 
  "samples tested", 84.26, 5.4409794*^7, 81.721, 29.1, 5.732, 3.12, 5591.597, 
  6.4, 202.104, 4.61, 6.3, 35.2, 79.287, 0.9, 67.13}, 
 {"MMR", "Asia", "Myanmar", "2020-05-04", 155., 4., 6., 0., 2.849, 0.074, 
  0.11, 0., 9038., 244., 0.166, 0.004, 260., 0.005, "samples tested", 84.26, 
  5.4409794*^7, 81.721, 29.1, 5.732, 3.12, 5591.597, 6.4, 202.104, 4.61, 6.3, 
  35.2, 79.287, 0.9, 67.13}, {"MMR", "Asia", "Myanmar", "2020-05-05", 161., 
  6., 6., 0., 2.959, 0.11, 0.11, 0., 9295., 257., 0.171, 0.005, 241., 0.004, 
  "samples tested", 84.26, 5.4409794*^7, 81.721, 29.1, 5.732, 3.12, 5591.597, 
  6.4, 202.104, 4.61, 6.3, 35.2, 79.287, 0.9, 67.13}, 
 {"MMR", "Asia", "Myanmar", "2020-05-06", 161., 0., 6., 0., 2.959, 0., 0.11, 
  0., 10042., 747., 0.185, 0.014, 307., 0.006, "samples tested", 84.26, 
  5.4409794*^7, 81.721, 29.1, 5.732, 3.12, 5591.597, 6.4, 202.104, 4.61, 6.3, 
  35.2, 79.287, 0.9, 67.13}, {"MMR", "Asia", "Myanmar", "2020-05-07", 162., 
  1., 6., 0., 2.977, 0.018, 0.11, 0., 10266., 224., 0.189, 0.004, 312., 
  0.006, "samples tested", 84.26, 5.4409794*^7, 81.721, 29.1, 5.732, 3.12, 
  5591.597, 6.4, 202.104, 4.61, 6.3, 35.2, 79.287, 0.9, 67.13}, 
 {"MMR", "Asia", "Myanmar", "2020-05-08", 176., 14., 6., 0., 3.235, 0.257, 
  0.11, 0., 10832., 566., 0.199, 0.01, 370., 0.007, "samples tested", 84.26, 
  5.4409794*^7, 81.721, 29.1, 5.732, 3.12, 5591.597, 6.4, 202.104, 4.61, 6.3, 
  35.2, 79.287, 0.9, 67.13}, {"MMR", "Asia", "Myanmar", "2020-05-09", 177., 
  1., 6., 0., 3.253, 0.018, 0.11, 0., 11222., 390., 0.206, 0.007, 377., 
  0.007, "samples tested", 84.26, 5.4409794*^7, 81.721, 29.1, 5.732, 3.12, 
  5591.597, 6.4, 202.104, 4.61, 6.3, 35.2, 79.287, 0.9, 67.13}, 
 {"MMR", "Asia", "Myanmar", "2020-05-10", 178., 1., 6., 0., 3.271, 0.018, 
  0.11, 0., 11482., 260., 0.211, 0.005, 384., 0.007, "samples tested", 84.26, 
  5.4409794*^7, 81.721, 29.1, 5.732, 3.12, 5591.597, 6.4, 202.104, 4.61, 6.3, 
  35.2, 79.287, 0.9, 67.13}, {"MMR", "Asia", "Myanmar", "2020-05-11", 180., 
  2., 6., 0., 3.308, 0.037, 0.11, 0., 11822., 340., 0.217, 0.006, 398., 
  0.007, "samples tested", 84.26, 5.4409794*^7, 81.721, 29.1, 5.732, 3.12, 
  5591.597, 6.4, 202.104, 4.61, 6.3, 35.2, 79.287, 0.9, 67.13}, 
 {"MMR", "Asia", "Myanmar", "2020-05-12", 180., 0., 6., 0., 3.308, 0., 0.11, 
  0., 12062., 240., 0.222, 0.004, 395., 0.007, "samples tested", 84.26, 
  5.4409794*^7, 81.721, 29.1, 5.732, 3.12, 5591.597, 6.4, 202.104, 4.61, 6.3, 
  35.2, 79.287, 0.9, 67.13}, {"MMR", "Asia", "Myanmar", "2020-05-13", 180., 
  0., 6., 0., 3.308, 0., 0.11, 0., 12482., 420., 0.229, 0.008, 349., 0.006, 
  "samples tested", 84.26, 5.4409794*^7, 81.721, 29.1, 5.732, 3.12, 5591.597, 
  6.4, 202.104, 4.61, 6.3, 35.2, 79.287, 0.9, 67.13}, 
 {"MMR", "Asia", "Myanmar", "2020-05-14", 181., 1., 6., 0., 3.327, 0.018, 
  0.11, 0., 12995., 513., 0.239, 0.009, 390., 0.007, "samples tested", 80.56, 
  5.4409794*^7, 81.721, 29.1, 5.732, 3.12, 5591.597, 6.4, 202.104, 4.61, 6.3, 
  35.2, 79.287, 0.9, 67.13}, {"MMR", "Asia", "Myanmar", "2020-05-15", 181., 
  0., 6., 0., 3.327, 0., 0.11, 0., 13634., 639., 0.251, 0.012, 400., 0.007, 
  "samples tested", 80.56, 5.4409794*^7, 81.721, 29.1, 5.732, 3.12, 5591.597, 
  6.4, 202.104, 4.61, 6.3, 35.2, 79.287, 0.9, 67.13}, 
 {"MMR", "Asia", "Myanmar", "2020-05-16", 182., 1., 6., 0., 3.345, 0.018, 
  0.11, 0., 13999., 365., 0.257, 0.007, 397., 0.007, "samples tested", 80.56, 
  5.4409794*^7, 81.721, 29.1, 5.732, 3.12, 5591.597, 6.4, 202.104, 4.61, 6.3, 
  35.2, 79.287, 0.9, 67.13}, {"MMR", "Asia", "Myanmar", "2020-05-17", 182., 
  0., 6., 0., 3.345, 0., 0.11, 0., 14561., 562., 0.268, 0.01, 440., 0.008, 
  "samples tested", 80.56, 5.4409794*^7, 81.721, 29.1, 5.732, 3.12, 5591.597, 
  6.4, 202.104, 4.61, 6.3, 35.2, 79.287, 0.9, 67.13}, 
 {"MMR", "Asia", "Myanmar", "2020-05-18", 187., 5., 6., 0., 3.437, 0.092, 
  0.11, 0., 15137., 576., 0.278, 0.011, 474., 0.009, "samples tested", 80.56, 
  5.4409794*^7, 81.721, 29.1, 5.732, 3.12, 5591.597, 6.4, 202.104, 4.61, 6.3, 
  35.2, 79.287, 0.9, 67.13}, {"MMR", "Asia", "Myanmar", "2020-05-19", 191., 
  4., 6., 0., 3.51, 0.074, 0.11, 0., 15838., 701., 0.291, 0.013, 539., 0.01, 
  "samples tested", 80.56, 5.4409794*^7, 81.721, 29.1, 5.732, 3.12, 5591.597, 
  6.4, 202.104, 4.61, 6.3, 35.2, 79.287, 0.9, 67.13}, 
 {"MMR", "Asia", "Myanmar", "2020-05-20", 193., 2., 6., 0., 3.547, 0.037, 
  0.11, 0., 16550., 712., 0.304, 0.013, 581., 0.011, "samples tested", 80.56, 
  5.4409794*^7, 81.721, 29.1, 5.732, 3.12, 5591.597, 6.4, 202.104, 4.61, 6.3, 
  35.2, 79.287, 0.9, 67.13}, {"MMR", "Asia", "Myanmar", "2020-05-21", 199., 
  6., 6., 0., 3.657, 0.11, 0.11, 0., 17674., 1124., 0.325, 0.021, 668., 
  0.012, "samples tested", 80.56, 5.4409794*^7, 81.721, 29.1, 5.732, 3.12, 
  5591.597, 6.4, 202.104, 4.61, 6.3, 35.2, 79.287, 0.9, 67.13}, 
 {"MMR", "Asia", "Myanmar", "2020-05-22", 199., 0., 6., 0., 3.657, 0., 0.11, 
  0., 17875., 201., 0.329, 0.004, 606., 0.011, "samples tested", 80.56, 
  5.4409794*^7, 81.721, 29.1, 5.732, 3.12, 5591.597, 6.4, 202.104, 4.61, 6.3, 
  35.2, 79.287, 0.9, 67.13}, {"MMR", "Asia", "Myanmar", "2020-05-23", 201., 
  2., 6., 0., 3.694, 0.037, 0.11, 0., 18644., 769., 0.343, 0.014, 664., 
  0.012, "samples tested", 80.56, 5.4409794*^7, 81.721, 29.1, 5.732, 3.12, 
  5591.597, 6.4, 202.104, 4.61, 6.3, 35.2, 79.287, 0.9, 67.13}, 
 {"MMR", "Asia", "Myanmar", "2020-05-24", 201., 0., 6., 0., 3.694, 0., 0.11, 
  0., 19549., 905., 0.359, 0.017, 713., 0.013, "samples tested", 80.56, 
  5.4409794*^7, 81.721, 29.1, 5.732, 3.12, 5591.597, 6.4, 202.104, 4.61, 6.3, 
  35.2, 79.287, 0.9, 67.13}, {"MMR", "Asia", "Myanmar", "2020-05-25", 201., 
  0., 6., 0., 3.694, 0., 0.11, 0., 20312., 763., 0.373, 0.014, 739., 0.014, 
  "samples tested", 80.56, 5.4409794*^7, 81.721, 29.1, 5.732, 3.12, 5591.597, 
  6.4, 202.104, 4.61, 6.3, 35.2, 79.287, 0.9, 67.13}, 
 {"MMR", "Asia", "Myanmar", "2020-05-26", 203., 2., 6., 0., 3.731, 0.037, 
  0.11, 0., 21442., 1130., 0.394, 0.021, 801., 0.015, "samples tested", 
  80.56, 5.4409794*^7, 81.721, 29.1, 5.732, 3.12, 5591.597, 6.4, 202.104, 
  4.61, 6.3, 35.2, 79.287, 0.9, 67.13}, {"MMR", "Asia", "Myanmar", 
  "2020-05-27", 206., 3., 6., 0., 3.786, 0.055, 0.11, 0., 22464., 1022., 
  0.413, 0.019, 845., 0.016, "samples tested", 80.56, 5.4409794*^7, 81.721, 
  29.1, 5.732, 3.12, 5591.597, 6.4, 202.104, 4.61, 6.3, 35.2, 79.287, 0.9, 
  67.13}, {"MMR", "Asia", "Myanmar", "2020-05-28", 206., 0., 6., 0., 3.786, 
  0., 0.11, 0., 23490., 1026., 0.432, 0.019, 831., 0.015, "samples tested", 
  80.56, 5.4409794*^7, 81.721, 29.1, 5.732, 3.12, 5591.597, 6.4, 202.104, 
  4.61, 6.3, 35.2, 79.287, 0.9, 67.13}, {"MMR", "Asia", "Myanmar", 
  "2020-05-29", 206., 0., 6., 0., 3.786, 0., 0.11, 0., 24413., 923., 0.449, 
  0.017, 934., 0.017, "samples tested", 80.56, 5.4409794*^7, 81.721, 29.1, 
  5.732, 3.12, 5591.597, 6.4, 202.104, 4.61, 6.3, 35.2, 79.287, 0.9, 67.13}, 
 {"MMR", "Asia", "Myanmar", "2020-05-30", 224., 18., 6., 0., 4.117, 0.331, 
  0.11, 0., 25640., 1227., 0.471, 0.023, 999., 0.018, "samples tested", 
  80.56, 5.4409794*^7, 81.721, 29.1, 5.732, 3.12, 5591.597, 6.4, 202.104, 
  4.61, 6.3, 35.2, 79.287, 0.9, 67.13}, {"MMR", "Asia", "Myanmar", 
  "2020-05-31", 224., 0., 6., 0., 4.117, 0., 0.11, 0., 27077., 1437., 0.498, 
  0.026, 1075., 0.02, "samples tested", 80.56, 5.4409794*^7, 81.721, 29.1, 
  5.732, 3.12, 5591.597, 6.4, 202.104, 4.61, 6.3, 35.2, 79.287, 0.9, 67.13}, 
 {"MMR", "Asia", "Myanmar", "2020-06-01", 228., 4., 6., 0., 4.19, 0.074, 
  0.11, 0., 28251., 1174., 0.519, 0.022, 1134., 0.021, "samples tested", 
  80.56, 5.4409794*^7, 81.721, 29.1, 5.732, 3.12, 5591.597, 6.4, 202.104, 
  4.61, 6.3, 35.2, 79.287, 0.9, 67.13}, {"MMR", "Asia", "Myanmar", 
  "2020-06-02", 228., 0., 6., 0., 4.19, 0., 0.11, 0., 29923., 1672., 0.55, 
  0.031, 1212., 0.022, "samples tested", 80.56, 5.4409794*^7, 81.721, 29.1, 
  5.732, 3.12, 5591.597, 6.4, 202.104, 4.61, 6.3, 35.2, 79.287, 0.9, 67.13}, 
 {"MMR", "Asia", "Myanmar", "2020-06-03", 233., 5., 6., 0., 4.282, 0.092, 
  0.11, 0., 31701., 1778., 0.583, 0.033, 1320., 0.024, "samples tested", 
  80.56, 5.4409794*^7, 81.721, 29.1, 5.732, 3.12, 5591.597, 6.4, 202.104, 
  4.61, 6.3, 35.2, 79.287, 0.9, 67.13}, {"MMR", "Asia", "Myanmar", 
  "2020-06-04", 234., 1., 6., 0., 4.301, 0.018, 0.11, 0., 33587., 1886., 
  0.617, 0.035, 1442., 0.027, "samples tested", 80.56, 5.4409794*^7, 81.721, 
  29.1, 5.732, 3.12, 5591.597, 6.4, 202.104, 4.61, 6.3, 35.2, 79.287, 0.9, 
  67.13}, {"MMR", "Asia", "Myanmar", "2020-06-05", 236., 2., 6., 0., 4.337, 
  0.037, 0.11, 0., 35432., 1845., 0.651, 0.034, 1574., 0.029, 
  "samples tested", 80.56, 5.4409794*^7, 81.721, 29.1, 5.732, 3.12, 5591.597, 
  6.4, 202.104, 4.61, 6.3, 35.2, 79.287, 0.9, 67.13}, 
 {"MMR", "Asia", "Myanmar", "2020-06-06", 236., 0., 6., 0., 4.337, 0., 0.11, 
  0., 37319., 1887., 0.686, 0.035, 1668., 0.031, "samples tested", 80.56, 
  5.4409794*^7, 81.721, 29.1, 5.732, 3.12, 5591.597, 6.4, 202.104, 4.61, 6.3, 
  35.2, 79.287, 0.9, 67.13}, {"MMR", "Asia", "Myanmar", "2020-06-07", 240., 
  4., 6., 0., 4.411, 0.074, 0.11, 0., 39211., 1892., 0.721, 0.035, 1733., 
  0.032, "samples tested", 80.56, 5.4409794*^7, 81.721, 29.1, 5.732, 3.12, 
  5591.597, 6.4, 202.104, 4.61, 6.3, 35.2, 79.287, 0.9, 67.13}, 
 {"MMR", "Asia", "Myanmar", "2020-06-08", 243., 3., 6., 0., 4.466, 0.055, 
  0.11, 0., 40600., 1389., 0.746, 0.026, 1764., 0.032, "samples tested", 
  80.56, 5.4409794*^7, 81.721, 29.1, 5.732, 3.12, 5591.597, 6.4, 202.104, 
  4.61, 6.3, 35.2, 79.287, 0.9, 67.13}, {"MMR", "Asia", "Myanmar", 
  "2020-06-09", 244., 1., 6., 0., 4.484, 0.018, 0.11, 0., 42416., 1816., 
  0.78, 0.033, 1785., 0.033, "samples tested", 80.56, 5.4409794*^7, 81.721, 
  29.1, 5.732, 3.12, 5591.597, 6.4, 202.104, 4.61, 6.3, 35.2, 79.287, 0.9, 
  67.13}, {"MMR", "Asia", "Myanmar", "2020-06-10", 246., 2., 6., 0., 4.521, 
  0.037, 0.11, 0., 43936., 1520., 0.808, 0.028, 1748., 0.032, 
  "samples tested", 80.56, 5.4409794*^7, 81.721, 29.1, 5.732, 3.12, 5591.597, 
  6.4, 202.104, 4.61, 6.3, 35.2, 79.287, 0.9, 67.13}, 
 {"MMR", "Asia", "Myanmar", "2020-06-11", 249., 3., 6., 0., 4.576, 0.055, 
  0.11, 0., 45926., 1990., 0.844, 0.037, 1763., 0.032, "samples tested", 
  80.56, 5.4409794*^7, 81.721, 29.1, 5.732, 3.12, 5591.597, 6.4, 202.104, 
  4.61, 6.3, 35.2, 79.287, 0.9, 67.13}, {"MMR", "Asia", "Myanmar", 
  "2020-06-12", 261., 12., 6., 0., 4.797, 0.221, 0.11, 0., 47710., 1784., 
  0.877, 0.033, 1754., 0.032, "samples tested", 80.56, 5.4409794*^7, 81.721, 
  29.1, 5.732, 3.12, 5591.597, 6.4, 202.104, 4.61, 6.3, 35.2, 79.287, 0.9, 
  67.13}, {"MMR", "Asia", "Myanmar", "2020-06-13", 261., 0., 6., 0., 4.797, 
  0., 0.11, 0., 49729., 2019., 0.914, 0.037, 1773., 0.033, "samples tested", 
  80.56, 5.4409794*^7, 81.721, 29.1, 5.732, 3.12, 5591.597, 6.4, 202.104, 
  4.61, 6.3, 35.2, 79.287, 0.9, 67.13}, {"MMR", "Asia", "Myanmar", 
  "2020-06-14", 261., 0., 6., 0., 4.797, 0., 0.11, 0., 51451., 1722., 0.946, 
  0.032, 1749., 0.032, "samples tested", 80.56, 5.4409794*^7, 81.721, 29.1, 
  5.732, 3.12, 5591.597, 6.4, 202.104, 4.61, 6.3, 35.2, 79.287, 0.9, 67.13}, 
 {"MMR", "Asia", "Myanmar", "2020-06-15", 262., 1., 6., 0., 4.815, 0.018, 
  0.11, 0., 53351., 1900., 0.981, 0.035, 1822., 0.033, "samples tested", 
  80.56, 5.4409794*^7, 81.721, 29.1, 5.732, 3.12, 5591.597, 6.4, 202.104, 
  4.61, 6.3, 35.2, 79.287, 0.9, 67.13}, {"MMR", "Asia", "Myanmar", 
  "2020-06-16", 262., 0., 6., 0., 4.815, 0., 0.11, 0., 55412., 2061., 1.018, 
  0.038, 1857., 0.034, "samples tested", 80.56, 5.4409794*^7, 81.721, 29.1, 
  5.732, 3.12, 5591.597, 6.4, 202.104, 4.61, 6.3, 35.2, 79.287, 0.9, 67.13}, 
 {"MMR", "Asia", "Myanmar", "2020-06-17", 262., 0., 6., 0., 4.815, 0., 0.11, 
  0., 56726., 1314., 1.043, 0.024, 1827., 0.034, "samples tested", 80.56, 
  5.4409794*^7, 81.721, 29.1, 5.732, 3.12, 5591.597, 6.4, 202.104, 4.61, 6.3, 
  35.2, 79.287, 0.9, 67.13}, {"MMR", "Asia", "Myanmar", "2020-06-18", 263., 
  1., 6., 0., 4.834, 0.018, 0.11, 0., 58630., 1904., 1.078, 0.035, 1815., 
  0.033, "samples tested", 80.56, 5.4409794*^7, 81.721, 29.1, 5.732, 3.12, 
  5591.597, 6.4, 202.104, 4.61, 6.3, 35.2, 79.287, 0.9, 67.13}, 
 {"MMR", "Asia", "Myanmar", "2020-06-19", 286., 23., 6., 0., 5.256, 0.423, 
  0.11, 0., 60128., 1498., 1.105, 0.028, 1774., 0.033, "samples tested", 
  80.56, 5.4409794*^7, 81.721, 29.1, 5.732, 3.12, 5591.597, 6.4, 202.104, 
  4.61, 6.3, 35.2, 79.287, 0.9, 67.13}, {"MMR", "Asia", "Myanmar", 
  "2020-06-20", 286., 0., 6., 0., 5.256, 0., 0.11, 0., 62070., 1942., 1.141, 
  0.036, 1763., 0.032, "samples tested", 80.56, 5.4409794*^7, 81.721, 29.1, 
  5.732, 3.12, 5591.597, 6.4, 202.104, 4.61, 6.3, 35.2, 79.287, 0.9, 67.13}, 
 {"MMR", "Asia", "Myanmar", "2020-06-21", 287., 1., 6., 0., 5.275, 0.018, 
  0.11, 0., 63418., 1348., 1.166, 0.025, 1710., 0.031, "samples tested", 
  80.56, 5.4409794*^7, 81.721, 29.1, 5.732, 3.12, 5591.597, 6.4, 202.104, 
  4.61, 6.3, 35.2, 79.287, 0.9, 67.13}, {"MMR", "Asia", "Myanmar", 
  "2020-06-22", 290., 3., 6., 0., 5.33, 0.055, 0.11, 0., 64532., 1114., 
  1.186, 0.02, 1597., 0.029, "samples tested", 80.56, 5.4409794*^7, 81.721, 
  29.1, 5.732, 3.12, 5591.597, 6.4, 202.104, 4.61, 6.3, 35.2, 79.287, 0.9, 
  67.13}, {"MMR", "Asia", "Myanmar", "2020-06-23", 291., 1., 6., 0., 5.348, 
  0.018, 0.11, 0., 66353., 1821., 1.22, 0.033, 1563., 0.029, 
  "samples tested", 80.56, 5.4409794*^7, 81.721, 29.1, 5.732, 3.12, 5591.597, 
  6.4, 202.104, 4.61, 6.3, 35.2, 79.287, 0.9, 67.13}, 
 {"MMR", "Asia", "Myanmar", "2020-06-24", 292., 1., 6., 0., 5.367, 0.018, 
  0.11, 0., 68404., 2051., 1.257, 0.038, 1668., 0.031, "samples tested", 
  80.56, 5.4409794*^7, 81.721, 29.1, 5.732, 3.12, 5591.597, 6.4, 202.104, 
  4.61, 6.3, 35.2, 79.287, 0.9, 67.13}, {"MMR", "Asia", "Myanmar", 
  "2020-06-25", 293., 1., 6., 0., 5.385, 0.018, 0.11, 0., 70266., 1862., 
  1.291, 0.034, 1662., 0.031, "samples tested", 80.56, 5.4409794*^7, 81.721, 
  29.1, 5.732, 3.12, 5591.597, 6.4, 202.104, 4.61, 6.3, 35.2, 79.287, 0.9, 
  67.13}, {"MMR", "Asia", "Myanmar", "2020-06-26", 293., 0., 6., 0., 5.385, 
  0., 0.11, 0., 71692., 1426., 1.318, 0.026, 1652., 0.03, "samples tested", 
  80.56, 5.4409794*^7, 81.721, 29.1, 5.732, 3.12, 5591.597, 6.4, 202.104, 
  4.61, 6.3, 35.2, 79.287, 0.9, 67.13}, {"MMR", "Asia", "Myanmar", 
  "2020-06-27", 293., 0., 6., 0., 5.385, 0., 0.11, 0., 73278., 1586., 1.347, 
  0.029, 1601., 0.029, "samples tested", 80.56, 5.4409794*^7, 81.721, 29.1, 
  5.732, 3.12, 5591.597, 6.4, 202.104, 4.61, 6.3, 35.2, 79.287, 0.9, 67.13}, 
 {"MMR", "Asia", "Myanmar", "2020-06-28", 296., 3., 6., 0., 5.44, 0.055, 
  0.11, 0., 74978., 1700., 1.378, 0.031, 1651., 0.03, "samples tested", 
  80.56, 5.4409794*^7, 81.721, 29.1, 5.732, 3.12, 5591.597, 6.4, 202.104, 
  4.61, 6.3, 35.2, 79.287, 0.9, 67.13}, {"MMR", "Asia", "Myanmar", 
  "2020-06-29", 299., 3., 6., 0., 5.495, 0.055, 0.11, 0., 76315., 1337., 
  1.403, 0.025, 1683., 0.031, "samples tested", 80.56, 5.4409794*^7, 81.721, 
  29.1, 5.732, 3.12, 5591.597, 6.4, 202.104, 4.61, 6.3, 35.2, 79.287, 0.9, 
  67.13}, {"MMR", "Asia", "Myanmar", "2020-06-30", 299., 0., 6., 0., 5.495, 
  0., 0.11, 0., 77766., 1451., 1.429, 0.027, 1630., 0.03, "samples tested", 
  80.56, 5.4409794*^7, 81.721, 29.1, 5.732, 3.12, 5591.597, 6.4, 202.104, 
  4.61, 6.3, 35.2, 79.287, 0.9, 67.13}, {"MMR", "Asia", "Myanmar", 
  "2020-07-01", 299., 0., 6., 0., 5.495, 0., 0.11, 0., 79072., 1306., 1.453, 
  0.024, 1524., 0.028, "samples tested", 80.56, 5.4409794*^7, 81.721, 29.1, 
  5.732, 3.12, 5591.597, 6.4, 202.104, 4.61, 6.3, 35.2, 79.287, 0.9, 67.13}, 
 {"MMR", "Asia", "Myanmar", "2020-07-02", 304., 5., 6., 0., 5.587, 0.092, 
  0.11, 0., 80607., 1535., 1.481, 0.028, 1477., 0.027, "samples tested", 
  80.56, 5.4409794*^7, 81.721, 29.1, 5.732, 3.12, 5591.597, 6.4, 202.104, 
  4.61, 6.3, 35.2, 79.287, 0.9, 67.13}, {"MMR", "Asia", "Myanmar", 
  "2020-07-03", 304., 0., 6., 0., 5.587, 0., 0.11, 0., 81977., 1370., 1.507, 
  0.025, 1469., 0.027, "samples tested", "", 5.4409794*^7, 81.721, 29.1, 
  5.732, 3.12, 5591.597, 6.4, 202.104, 4.61, 6.3, 35.2, 79.287, 0.9, 67.13}, 
 {"MMR", "Asia", "Myanmar", "2020-07-04", 306., 2., 6., 0., 5.624, 0.037, 
  0.11, 0., 83539., 1562., 1.535, 0.029, 1466., 0.027, "samples tested", "", 
  5.4409794*^7, 81.721, 29.1, 5.732, 3.12, 5591.597, 6.4, 202.104, 4.61, 6.3, 
  35.2, 79.287, 0.9, 67.13}, {"MMR", "Asia", "Myanmar", "2020-07-05", 313., 
  7., 6., 0., 5.753, 0.129, 0.11, 0., 84473., 934., 1.553, 0.017, 1356., 
  0.025, "samples tested", "", 5.4409794*^7, 81.721, 29.1, 5.732, 3.12, 
  5591.597, 6.4, 202.104, 4.61, 6.3, 35.2, 79.287, 0.9, 67.13}, 
 {"MMR", "Asia", "Myanmar", "2020-07-06", 313., 0., 6., 0., 5.753, 0., 0.11, 
  0., "", "", "", "", "", "", "", "", 5.4409794*^7, 81.721, 29.1, 5.732, 
  3.12, 5591.597, 6.4, 202.104, 4.61, 6.3, 35.2, 79.287, 0.9, 67.13}, 
 {"MMR", "Asia", "Myanmar", "2020-07-07", 316., 3., 6., 0., 5.808, 0.055, 
  0.11, 0., "", "", "", "", "", "", "", "", 5.4409794*^7, 81.721, 29.1, 
  5.732, 3.12, 5591.597, 6.4, 202.104, 4.61, 6.3, 35.2, 79.287, 0.9, 67.13}, 
 {"MMR", "Asia", "Myanmar", "2020-07-08", 316., 0., 6., 0., 5.808, 0., 0.11, 
  0., "", "", "", "", "", "", "", "", 5.4409794*^7, 81.721, 29.1, 5.732, 
  3.12, 5591.597, 6.4, 202.104, 4.61, 6.3, 35.2, 79.287, 0.9, 67.13}, 
 {"NAM", "Africa", "Namibia", "2020-03-15", 2., 2., 0., 0., 0.787, 0.787, 0., 
  0., "", "", "", "", "", "", "", 8.33, 2.540916*^6, 3.078, 22., 3.552, 
  2.085, 9541.808, 13.4, 243.811, 3.94, 9.7, 34.2, 44.6, "", 63.71}, 
 {"NAM", "Africa", "Namibia", "2020-03-16", 2., 0., 0., 0., 0.787, 0., 0., 
  0., "", "", "", "", "", "", "", 8.33, 2.540916*^6, 3.078, 22., 3.552, 
  2.085, 9541.808, 13.4, 243.811, 3.94, 9.7, 34.2, 44.6, "", 63.71}, 
 {"NAM", "Africa", "Namibia", "2020-03-17", 2., 0., 0., 0., 0.787, 0., 0., 
  0., "", "", "", "", "", "", "", 50., 2.540916*^6, 3.078, 22., 3.552, 2.085, 
  9541.808, 13.4, 243.811, 3.94, 9.7, 34.2, 44.6, "", 63.71}, 
 {"NAM", "Africa", "Namibia", "2020-03-18", 2., 0., 0., 0., 0.787, 0., 0., 
  0., "", "", "", "", "", "", "", 50., 2.540916*^6, 3.078, 22., 3.552, 2.085, 
  9541.808, 13.4, 243.811, 3.94, 9.7, 34.2, 44.6, "", 63.71}, 
 {"NAM", "Africa", "Namibia", "2020-03-19", 2., 0., 0., 0., 0.787, 0., 0., 
  0., "", "", "", "", "", "", "", 50., 2.540916*^6, 3.078, 22., 3.552, 2.085, 
  9541.808, 13.4, 243.811, 3.94, 9.7, 34.2, 44.6, "", 63.71}, 
 {"NAM", "Africa", "Namibia", "2020-03-20", 2., 0., 0., 0., 0.787, 0., 0., 
  0., "", "", "", "", "", "", "", 50., 2.540916*^6, 3.078, 22., 3.552, 2.085, 
  9541.808, 13.4, 243.811, 3.94, 9.7, 34.2, 44.6, "", 63.71}, 
 {"NAM", "Africa", "Namibia", "2020-03-21", 3., 1., 0., 0., 1.181, 0.394, 0., 
  0., "", "", "", "", "", "", "", 50., 2.540916*^6, 3.078, 22., 3.552, 2.085, 
  9541.808, 13.4, 243.811, 3.94, 9.7, 34.2, 44.6, "", 63.71}, 
 {"NAM", "Africa", "Namibia", "2020-03-22", 3., 0., 0., 0., 1.181, 0., 0., 
  0., "", "", "", "", "", "", "", 50., 2.540916*^6, 3.078, 22., 3.552, 2.085, 
  9541.808, 13.4, 243.811, 3.94, 9.7, 34.2, 44.6, "", 63.71}, 
 {"NAM", "Africa", "Namibia", "2020-03-23", 3., 0., 0., 0., 1.181, 0., 0., 
  0., "", "", "", "", "", "", "", 50., 2.540916*^6, 3.078, 22., 3.552, 2.085, 
  9541.808, 13.4, 243.811, 3.94, 9.7, 34.2, 44.6, "", 63.71}, 
 {"NAM", "Africa", "Namibia", "2020-03-24", 3., 0., 0., 0., 1.181, 0., 0., 
  0., "", "", "", "", "", "", "", 52.78, 2.540916*^6, 3.078, 22., 3.552, 
  2.085, 9541.808, 13.4, 243.811, 3.94, 9.7, 34.2, 44.6, "", 63.71}, 
 {"NAM", "Africa", "Namibia", "2020-03-25", 3., 0., 0., 0., 1.181, 0., 0., 
  0., "", "", "", "", "", "", "", 52.78, 2.540916*^6, 3.078, 22., 3.552, 
  2.085, 9541.808, 13.4, 243.811, 3.94, 9.7, 34.2, 44.6, "", 63.71}, 
 {"NAM", "Africa", "Namibia", "2020-03-26", 4., 1., 0., 0., 1.574, 0.394, 0., 
  0., "", "", "", "", "", "", "", 52.78, 2.540916*^6, 3.078, 22., 3.552, 
  2.085, 9541.808, 13.4, 243.811, 3.94, 9.7, 34.2, 44.6, "", 63.71}, 
 {"NAM", "Africa", "Namibia", "2020-03-27", 8., 4., 0., 0., 3.148, 1.574, 0., 
  0., "", "", "", "", "", "", "", 66.67, 2.540916*^6, 3.078, 22., 3.552, 
  2.085, 9541.808, 13.4, 243.811, 3.94, 9.7, 34.2, 44.6, "", 63.71}, 
 {"NAM", "Africa", "Namibia", "2020-03-28", 8., 0., 0., 0., 3.148, 0., 0., 
  0., "", "", "", "", "", "", "", 66.67, 2.540916*^6, 3.078, 22., 3.552, 
  2.085, 9541.808, 13.4, 243.811, 3.94, 9.7, 34.2, 44.6, "", 63.71}, 
 {"NAM", "Africa", "Namibia", "2020-03-29", 8., 0., 0., 0., 3.148, 0., 0., 
  0., "", "", "", "", "", "", "", 66.67, 2.540916*^6, 3.078, 22., 3.552, 
  2.085, 9541.808, 13.4, 243.811, 3.94, 9.7, 34.2, 44.6, "", 63.71}, 
 {"NAM", "Africa", "Namibia", "2020-03-30", 11., 3., 0., 0., 4.329, 1.181, 
  0., 0., "", "", "", "", "", "", "", 66.67, 2.540916*^6, 3.078, 22., 3.552, 
  2.085, 9541.808, 13.4, 243.811, 3.94, 9.7, 34.2, 44.6, "", 63.71}, 
 {"NAM", "Africa", "Namibia", "2020-03-31", 11., 0., 0., 0., 4.329, 0., 0., 
  0., "", "", "", "", "", "", "", 66.67, 2.540916*^6, 3.078, 22., 3.552, 
  2.085, 9541.808, 13.4, 243.811, 3.94, 9.7, 34.2, 44.6, "", 63.71}, 
 {"NAM", "Africa", "Namibia", "2020-04-01", 11., 0., 0., 0., 4.329, 0., 0., 
  0., "", "", "", "", "", "", "", 66.67, 2.540916*^6, 3.078, 22., 3.552, 
  2.085, 9541.808, 13.4, 243.811, 3.94, 9.7, 34.2, 44.6, "", 63.71}, 
 {"NAM", "Africa", "Namibia", "2020-04-02", 13., 2., 0., 0., 5.116, 0.787, 
  0., 0., "", "", "", "", "", "", "", 66.67, 2.540916*^6, 3.078, 22., 3.552, 
  2.085, 9541.808, 13.4, 243.811, 3.94, 9.7, 34.2, 44.6, "", 63.71}, 
 {"NAM", "Africa", "Namibia", "2020-04-03", 13., 0., 0., 0., 5.116, 0., 0., 
  0., "", "", "", "", "", "", "", 66.67, 2.540916*^6, 3.078, 22., 3.552, 
  2.085, 9541.808, 13.4, 243.811, 3.94, 9.7, 34.2, 44.6, "", 63.71}, 
 {"NAM", "Africa", "Namibia", "2020-04-04", 14., 1., 0., 0., 5.51, 0.394, 0., 
  0., "", "", "", "", "", "", "", 66.67, 2.540916*^6, 3.078, 22., 3.552, 
  2.085, 9541.808, 13.4, 243.811, 3.94, 9.7, 34.2, 44.6, "", 63.71}, 
 {"NAM", "Africa", "Namibia", "2020-04-05", 14., 0., 0., 0., 5.51, 0., 0., 
  0., "", "", "", "", "", "", "", 66.67, 2.540916*^6, 3.078, 22., 3.552, 
  2.085, 9541.808, 13.4, 243.811, 3.94, 9.7, 34.2, 44.6, "", 63.71}, 
 {"NAM", "Africa", "Namibia", "2020-04-06", 16., 2., 0., 0., 6.297, 0.787, 
  0., 0., "", "", "", "", "", "", "", 66.67, 2.540916*^6, 3.078, 22., 3.552, 
  2.085, 9541.808, 13.4, 243.811, 3.94, 9.7, 34.2, 44.6, "", 63.71}, 
 {"NAM", "Africa", "Namibia", "2020-04-07", 16., 0., 0., 0., 6.297, 0., 0., 
  0., "", "", "", "", "", "", "", 66.67, 2.540916*^6, 3.078, 22., 3.552, 
  2.085, 9541.808, 13.4, 243.811, 3.94, 9.7, 34.2, 44.6, "", 63.71}, 
 {"NAM", "Africa", "Namibia", "2020-04-08", 16., 0., 0., 0., 6.297, 0., 0., 
  0., "", "", "", "", "", "", "", 66.67, 2.540916*^6, 3.078, 22., 3.552, 
  2.085, 9541.808, 13.4, 243.811, 3.94, 9.7, 34.2, 44.6, "", 63.71}, 
 {"NAM", "Africa", "Namibia", "2020-04-09", 16., 0., 0., 0., 6.297, 0., 0., 
  0., "", "", "", "", "", "", "", 66.67, 2.540916*^6, 3.078, 22., 3.552, 
  2.085, 9541.808, 13.4, 243.811, 3.94, 9.7, 34.2, 44.6, "", 63.71}, 
 {"NAM", "Africa", "Namibia", "2020-04-10", 16., 0., 0., 0., 6.297, 0., 0., 
  0., "", "", "", "", "", "", "", 66.67, 2.540916*^6, 3.078, 22., 3.552, 
  2.085, 9541.808, 13.4, 243.811, 3.94, 9.7, 34.2, 44.6, "", 63.71}, 
 {"NAM", "Africa", "Namibia", "2020-04-11", 16., 0., 0., 0., 6.297, 0., 0., 
  0., "", "", "", "", "", "", "", 66.67, 2.540916*^6, 3.078, 22., 3.552, 
  2.085, 9541.808, 13.4, 243.811, 3.94, 9.7, 34.2, 44.6, "", 63.71}, 
 {"NAM", "Africa", "Namibia", "2020-04-12", 16., 0., 0., 0., 6.297, 0., 0., 
  0., "", "", "", "", "", "", "", 66.67, 2.540916*^6, 3.078, 22., 3.552, 
  2.085, 9541.808, 13.4, 243.811, 3.94, 9.7, 34.2, 44.6, "", 63.71}, 
 {"NAM", "Africa", "Namibia", "2020-04-13", 16., 0., 0., 0., 6.297, 0., 0., 
  0., "", "", "", "", "", "", "", 66.67, 2.540916*^6, 3.078, 22., 3.552, 
  2.085, 9541.808, 13.4, 243.811, 3.94, 9.7, 34.2, 44.6, "", 63.71}, 
 {"NAM", "Africa", "Namibia", "2020-04-14", 16., 0., 0., 0., 6.297, 0., 0., 
  0., "", "", "", "", "", "", "", 66.67, 2.540916*^6, 3.078, 22., 3.552, 
  2.085, 9541.808, 13.4, 243.811, 3.94, 9.7, 34.2, 44.6, "", 63.71}, 
 {"NAM", "Africa", "Namibia", "2020-04-15", 16., 0., 0., 0., 6.297, 0., 0., 
  0., "", "", "", "", "", "", "", 66.67, 2.540916*^6, 3.078, 22., 3.552, 
  2.085, 9541.808, 13.4, 243.811, 3.94, 9.7, 34.2, 44.6, "", 63.71}, 
 {"NAM", "Africa", "Namibia", "2020-04-16", 16., 0., 0., 0., 6.297, 0., 0., 
  0., "", "", "", "", "", "", "", 66.67, 2.540916*^6, 3.078, 22., 3.552, 
  2.085, 9541.808, 13.4, 243.811, 3.94, 9.7, 34.2, 44.6, "", 63.71}, 
 {"NAM", "Africa", "Namibia", "2020-04-17", 16., 0., 0., 0., 6.297, 0., 0., 
  0., "", "", "", "", "", "", "", 73.15, 2.540916*^6, 3.078, 22., 3.552, 
  2.085, 9541.808, 13.4, 243.811, 3.94, 9.7, 34.2, 44.6, "", 63.71}, 
 {"NAM", "Africa", "Namibia", "2020-04-18", 16., 0., 0., 0., 6.297, 0., 0., 
  0., "", "", "", "", "", "", "", 73.15, 2.540916*^6, 3.078, 22., 3.552, 
  2.085, 9541.808, 13.4, 243.811, 3.94, 9.7, 34.2, 44.6, "", 63.71}, 
 {"NAM", "Africa", "Namibia", "2020-04-19", 16., 0., 0., 0., 6.297, 0., 0., 
  0., "", "", "", "", "", "", "", 73.15, 2.540916*^6, 3.078, 22., 3.552, 
  2.085, 9541.808, 13.4, 243.811, 3.94, 9.7, 34.2, 44.6, "", 63.71}, 
 {"NAM", "Africa", "Namibia", "2020-04-20", 16., 0., 0., 0., 6.297, 0., 0., 
  0., "", "", "", "", "", "", "", 73.15, 2.540916*^6, 3.078, 22., 3.552, 
  2.085, 9541.808, 13.4, 243.811, 3.94, 9.7, 34.2, 44.6, "", 63.71}, 
 {"NAM", "Africa", "Namibia", "2020-04-21", 16., 0., 0., 0., 6.297, 0., 0., 
  0., "", "", "", "", "", "", "", 73.15, 2.540916*^6, 3.078, 22., 3.552, 
  2.085, 9541.808, 13.4, 243.811, 3.94, 9.7, 34.2, 44.6, "", 63.71}, 
 {"NAM", "Africa", "Namibia", "2020-04-22", 16., 0., 0., 0., 6.297, 0., 0., 
  0., "", "", "", "", "", "", "", 73.15, 2.540916*^6, 3.078, 22., 3.552, 
  2.085, 9541.808, 13.4, 243.811, 3.94, 9.7, 34.2, 44.6, "", 63.71}, 
 {"NAM", "Africa", "Namibia", "2020-04-23", 16., 0., 0., 0., 6.297, 0., 0., 
  0., "", "", "", "", "", "", "", 73.15, 2.540916*^6, 3.078, 22., 3.552, 
  2.085, 9541.808, 13.4, 243.811, 3.94, 9.7, 34.2, 44.6, "", 63.71}, 
 {"NAM", "Africa", "Namibia", "2020-04-24", 16., 0., 0., 0., 6.297, 0., 0., 
  0., "", "", "", "", "", "", "", 73.15, 2.540916*^6, 3.078, 22., 3.552, 
  2.085, 9541.808, 13.4, 243.811, 3.94, 9.7, 34.2, 44.6, "", 63.71}, 
 {"NAM", "Africa", "Namibia", "2020-04-25", 16., 0., 0., 0., 6.297, 0., 0., 
  0., "", "", "", "", "", "", "", 73.15, 2.540916*^6, 3.078, 22., 3.552, 
  2.085, 9541.808, 13.4, 243.811, 3.94, 9.7, 34.2, 44.6, "", 63.71}, 
 {"NAM", "Africa", "Namibia", "2020-04-26", 16., 0., 0., 0., 6.297, 0., 0., 
  0., "", "", "", "", "", "", "", 73.15, 2.540916*^6, 3.078, 22., 3.552, 
  2.085, 9541.808, 13.4, 243.811, 3.94, 9.7, 34.2, 44.6, "", 63.71}, 
 {"NAM", "Africa", "Namibia", "2020-04-27", 16., 0., 0., 0., 6.297, 0., 0., 
  0., "", "", "", "", "", "", "", 73.15, 2.540916*^6, 3.078, 22., 3.552, 
  2.085, 9541.808, 13.4, 243.811, 3.94, 9.7, 34.2, 44.6, "", 63.71}, 
 {"NAM", "Africa", "Namibia", "2020-04-28", 16., 0., 0., 0., 6.297, 0., 0., 
  0., "", "", "", "", "", "", "", 73.15, 2.540916*^6, 3.078, 22., 3.552, 
  2.085, 9541.808, 13.4, 243.811, 3.94, 9.7, 34.2, 44.6, "", 63.71}, 
 {"NAM", "Africa", "Namibia", "2020-04-29", 16., 0., 0., 0., 6.297, 0., 0., 
  0., "", "", "", "", "", "", "", 73.15, 2.540916*^6, 3.078, 22., 3.552, 
  2.085, 9541.808, 13.4, 243.811, 3.94, 9.7, 34.2, 44.6, "", 63.71}, 
 {"NAM", "Africa", "Namibia", "2020-04-30", 16., 0., 0., 0., 6.297, 0., 0., 
  0., "", "", "", "", "", "", "", 73.15, 2.540916*^6, 3.078, 22., 3.552, 
  2.085, 9541.808, 13.4, 243.811, 3.94, 9.7, 34.2, 44.6, "", 63.71}, 
 {"NAM", "Africa", "Namibia", "2020-05-01", 16., 0., 0., 0., 6.297, 0., 0., 
  0., "", "", "", "", "", "", "", 73.15, 2.540916*^6, 3.078, 22., 3.552, 
  2.085, 9541.808, 13.4, 243.811, 3.94, 9.7, 34.2, 44.6, "", 63.71}, 
 {"NAM", "Africa", "Namibia", "2020-05-02", 16., 0., 0., 0., 6.297, 0., 0., 
  0., "", "", "", "", "", "", "", 73.15, 2.540916*^6, 3.078, 22., 3.552, 
  2.085, 9541.808, 13.4, 243.811, 3.94, 9.7, 34.2, 44.6, "", 63.71}, 
 {"NAM", "Africa", "Namibia", "2020-05-03", 16., 0., 0., 0., 6.297, 0., 0., 
  0., "", "", "", "", "", "", "", 73.15, 2.540916*^6, 3.078, 22., 3.552, 
  2.085, 9541.808, 13.4, 243.811, 3.94, 9.7, 34.2, 44.6, "", 63.71}, 
 {"NAM", "Africa", "Namibia", "2020-05-04", 16., 0., 0., 0., 6.297, 0., 0., 
  0., "", "", "", "", "", "", "", 73.15, 2.540916*^6, 3.078, 22., 3.552, 
  2.085, 9541.808, 13.4, 243.811, 3.94, 9.7, 34.2, 44.6, "", 63.71}, 
 {"NAM", "Africa", "Namibia", "2020-05-05", 16., 0., 0., 0., 6.297, 0., 0., 
  0., "", "", "", "", "", "", "", 68.52, 2.540916*^6, 3.078, 22., 3.552, 
  2.085, 9541.808, 13.4, 243.811, 3.94, 9.7, 34.2, 44.6, "", 63.71}, 
 {"NAM", "Africa", "Namibia", "2020-05-06", 16., 0., 0., 0., 6.297, 0., 0., 
  0., "", "", "", "", "", "", "", 68.52, 2.540916*^6, 3.078, 22., 3.552, 
  2.085, 9541.808, 13.4, 243.811, 3.94, 9.7, 34.2, 44.6, "", 63.71}, 
 {"NAM", "Africa", "Namibia", "2020-05-07", 16., 0., 0., 0., 6.297, 0., 0., 
  0., "", "", "", "", "", "", "", 66.67, 2.540916*^6, 3.078, 22., 3.552, 
  2.085, 9541.808, 13.4, 243.811, 3.94, 9.7, 34.2, 44.6, "", 63.71}, 
 {"NAM", "Africa", "Namibia", "2020-05-08", 16., 0., 0., 0., 6.297, 0., 0., 
  0., "", "", "", "", "", "", "", 66.67, 2.540916*^6, 3.078, 22., 3.552, 
  2.085, 9541.808, 13.4, 243.811, 3.94, 9.7, 34.2, 44.6, "", 63.71}, 
 {"NAM", "Africa", "Namibia", "2020-05-09", 16., 0., 0., 0., 6.297, 0., 0., 
  0., "", "", "", "", "", "", "", 66.67, 2.540916*^6, 3.078, 22., 3.552, 
  2.085, 9541.808, 13.4, 243.811, 3.94, 9.7, 34.2, 44.6, "", 63.71}, 
 {"NAM", "Africa", "Namibia", "2020-05-10", 16., 0., 0., 0., 6.297, 0., 0., 
  0., "", "", "", "", "", "", "", 66.67, 2.540916*^6, 3.078, 22., 3.552, 
  2.085, 9541.808, 13.4, 243.811, 3.94, 9.7, 34.2, 44.6, "", 63.71}, 
 {"NAM", "Africa", "Namibia", "2020-05-11", 16., 0., 0., 0., 6.297, 0., 0., 
  0., "", "", "", "", "", "", "", 66.67, 2.540916*^6, 3.078, 22., 3.552, 
  2.085, 9541.808, 13.4, 243.811, 3.94, 9.7, 34.2, 44.6, "", 63.71}, 
 {"NAM", "Africa", "Namibia", "2020-05-12", 16., 0., 0., 0., 6.297, 0., 0., 
  0., "", "", "", "", "", "", "", 66.67, 2.540916*^6, 3.078, 22., 3.552, 
  2.085, 9541.808, 13.4, 243.811, 3.94, 9.7, 34.2, 44.6, "", 63.71}, 
 {"NAM", "Africa", "Namibia", "2020-05-13", 16., 0., 0., 0., 6.297, 0., 0., 
  0., "", "", "", "", "", "", "", 66.67, 2.540916*^6, 3.078, 22., 3.552, 
  2.085, 9541.808, 13.4, 243.811, 3.94, 9.7, 34.2, 44.6, "", 63.71}, 
 {"NAM", "Africa", "Namibia", "2020-05-14", 16., 0., 0., 0., 6.297, 0., 0., 
  0., "", "", "", "", "", "", "", 66.67, 2.540916*^6, 3.078, 22., 3.552, 
  2.085, 9541.808, 13.4, 243.811, 3.94, 9.7, 34.2, 44.6, "", 63.71}, 
 {"NAM", "Africa", "Namibia", "2020-05-15", 16., 0., 0., 0., 6.297, 0., 0., 
  0., "", "", "", "", "", "", "", 66.67, 2.540916*^6, 3.078, 22., 3.552, 
  2.085, 9541.808, 13.4, 243.811, 3.94, 9.7, 34.2, 44.6, "", 63.71}, 
 {"NAM", "Africa", "Namibia", "2020-05-16", 16., 0., 0., 0., 6.297, 0., 0., 
  0., "", "", "", "", "", "", "", 66.67, 2.540916*^6, 3.078, 22., 3.552, 
  2.085, 9541.808, 13.4, 243.811, 3.94, 9.7, 34.2, 44.6, "", 63.71}, 
 {"NAM", "Africa", "Namibia", "2020-05-17", 16., 0., 0., 0., 6.297, 0., 0., 
  0., "", "", "", "", "", "", "", 66.67, 2.540916*^6, 3.078, 22., 3.552, 
  2.085, 9541.808, 13.4, 243.811, 3.94, 9.7, 34.2, 44.6, "", 63.71}, 
 {"NAM", "Africa", "Namibia", "2020-05-18", 16., 0., 0., 0., 6.297, 0., 0., 
  0., "", "", "", "", "", "", "", 66.67, 2.540916*^6, 3.078, 22., 3.552, 
  2.085, 9541.808, 13.4, 243.811, 3.94, 9.7, 34.2, 44.6, "", 63.71}, 
 {"NAM", "Africa", "Namibia", "2020-05-19", 16., 0., 0., 0., 6.297, 0., 0., 
  0., "", "", "", "", "", "", "", 66.67, 2.540916*^6, 3.078, 22., 3.552, 
  2.085, 9541.808, 13.4, 243.811, 3.94, 9.7, 34.2, 44.6, "", 63.71}, 
 {"NAM", "Africa", "Namibia", "2020-05-20", 16., 0., 0., 0., 6.297, 0., 0., 
  0., "", "", "", "", "", "", "", 66.67, 2.540916*^6, 3.078, 22., 3.552, 
  2.085, 9541.808, 13.4, 243.811, 3.94, 9.7, 34.2, 44.6, "", 63.71}, 
 {"NAM", "Africa", "Namibia", "2020-05-21", 16., 0., 0., 0., 6.297, 0., 0., 
  0., "", "", "", "", "", "", "", 66.67, 2.540916*^6, 3.078, 22., 3.552, 
  2.085, 9541.808, 13.4, 243.811, 3.94, 9.7, 34.2, 44.6, "", 63.71}, 
 {"NAM", "Africa", "Namibia", "2020-05-22", 18., 2., 0., 0., 7.084, 0.787, 
  0., 0., "", "", "", "", "", "", "", 66.67, 2.540916*^6, 3.078, 22., 3.552, 
  2.085, 9541.808, 13.4, 243.811, 3.94, 9.7, 34.2, 44.6, "", 63.71}, 
 {"NAM", "Africa", "Namibia", "2020-05-23", 19., 1., 0., 0., 7.478, 0.394, 
  0., 0., "", "", "", "", "", "", "", 66.67, 2.540916*^6, 3.078, 22., 3.552, 
  2.085, 9541.808, 13.4, 243.811, 3.94, 9.7, 34.2, 44.6, "", 63.71}, 
 {"NAM", "Africa", "Namibia", "2020-05-24", 20., 1., 0., 0., 7.871, 0.394, 
  0., 0., "", "", "", "", "", "", "", 66.67, 2.540916*^6, 3.078, 22., 3.552, 
  2.085, 9541.808, 13.4, 243.811, 3.94, 9.7, 34.2, 44.6, "", 63.71}, 
 {"NAM", "Africa", "Namibia", "2020-05-25", 21., 1., 0., 0., 8.265, 0.394, 
  0., 0., "", "", "", "", "", "", "", 66.67, 2.540916*^6, 3.078, 22., 3.552, 
  2.085, 9541.808, 13.4, 243.811, 3.94, 9.7, 34.2, 44.6, "", 63.71}, 
 {"NAM", "Africa", "Namibia", "2020-05-26", 21., 0., 0., 0., 8.265, 0., 0., 
  0., "", "", "", "", "", "", "", 66.67, 2.540916*^6, 3.078, 22., 3.552, 
  2.085, 9541.808, 13.4, 243.811, 3.94, 9.7, 34.2, 44.6, "", 63.71}, 
 {"NAM", "Africa", "Namibia", "2020-05-27", 21., 0., 0., 0., 8.265, 0., 0., 
  0., "", "", "", "", "", "", "", 66.67, 2.540916*^6, 3.078, 22., 3.552, 
  2.085, 9541.808, 13.4, 243.811, 3.94, 9.7, 34.2, 44.6, "", 63.71}, 
 {"NAM", "Africa", "Namibia", "2020-05-28", 22., 1., 0., 0., 8.658, 0.394, 
  0., 0., "", "", "", "", "", "", "", 66.67, 2.540916*^6, 3.078, 22., 3.552, 
  2.085, 9541.808, 13.4, 243.811, 3.94, 9.7, 34.2, 44.6, "", 63.71}, 
 {"NAM", "Africa", "Namibia", "2020-05-29", 22., 0., 0., 0., 8.658, 0., 0., 
  0., "", "", "", "", "", "", "", 66.67, 2.540916*^6, 3.078, 22., 3.552, 
  2.085, 9541.808, 13.4, 243.811, 3.94, 9.7, 34.2, 44.6, "", 63.71}, 
 {"NAM", "Africa", "Namibia", "2020-05-30", 23., 1., 0., 0., 9.052, 0.394, 
  0., 0., "", "", "", "", "", "", "", 66.67, 2.540916*^6, 3.078, 22., 3.552, 
  2.085, 9541.808, 13.4, 243.811, 3.94, 9.7, 34.2, 44.6, "", 63.71}, 
 {"NAM", "Africa", "Namibia", "2020-05-31", 23., 0., 0., 0., 9.052, 0., 0., 
  0., "", "", "", "", "", "", "", 66.67, 2.540916*^6, 3.078, 22., 3.552, 
  2.085, 9541.808, 13.4, 243.811, 3.94, 9.7, 34.2, 44.6, "", 63.71}, 
 {"NAM", "Africa", "Namibia", "2020-06-01", 24., 1., 0., 0., 9.445, 0.394, 
  0., 0., "", "", "", "", "", "", "", 54.63, 2.540916*^6, 3.078, 22., 3.552, 
  2.085, 9541.808, 13.4, 243.811, 3.94, 9.7, 34.2, 44.6, "", 63.71}, 
 {"NAM", "Africa", "Namibia", "2020-06-02", 25., 1., 0., 0., 9.839, 0.394, 
  0., 0., "", "", "", "", "", "", "", 62.96, 2.540916*^6, 3.078, 22., 3.552, 
  2.085, 9541.808, 13.4, 243.811, 3.94, 9.7, 34.2, 44.6, "", 63.71}, 
 {"NAM", "Africa", "Namibia", "2020-06-03", 25., 0., 0., 0., 9.839, 0., 0., 
  0., "", "", "", "", "", "", "", 62.96, 2.540916*^6, 3.078, 22., 3.552, 
  2.085, 9541.808, 13.4, 243.811, 3.94, 9.7, 34.2, 44.6, "", 63.71}, 
 {"NAM", "Africa", "Namibia", "2020-06-04", 25., 0., 0., 0., 9.839, 0., 0., 
  0., "", "", "", "", "", "", "", 62.96, 2.540916*^6, 3.078, 22., 3.552, 
  2.085, 9541.808, 13.4, 243.811, 3.94, 9.7, 34.2, 44.6, "", 63.71}, 
 {"NAM", "Africa", "Namibia", "2020-06-05", 25., 0., 0., 0., 9.839, 0., 0., 
  0., "", "", "", "", "", "", "", 62.96, 2.540916*^6, 3.078, 22., 3.552, 
  2.085, 9541.808, 13.4, 243.811, 3.94, 9.7, 34.2, 44.6, "", 63.71}, 
 {"NAM", "Africa", "Namibia", "2020-06-06", 25., 0., 0., 0., 9.839, 0., 0., 
  0., "", "", "", "", "", "", "", 62.96, 2.540916*^6, 3.078, 22., 3.552, 
  2.085, 9541.808, 13.4, 243.811, 3.94, 9.7, 34.2, 44.6, "", 63.71}, 
 {"NAM", "Africa", "Namibia", "2020-06-07", 29., 4., 0., 0., 11.413, 1.574, 
  0., 0., "", "", "", "", "", "", "", 62.96, 2.540916*^6, 3.078, 22., 3.552, 
  2.085, 9541.808, 13.4, 243.811, 3.94, 9.7, 34.2, 44.6, "", 63.71}, 
 {"NAM", "Africa", "Namibia", "2020-06-08", 29., 0., 0., 0., 11.413, 0., 0., 
  0., "", "", "", "", "", "", "", 62.96, 2.540916*^6, 3.078, 22., 3.552, 
  2.085, 9541.808, 13.4, 243.811, 3.94, 9.7, 34.2, 44.6, "", 63.71}, 
 {"NAM", "Africa", "Namibia", "2020-06-09", 31., 2., 0., 0., 12.2, 0.787, 0., 
  0., "", "", "", "", "", "", "", 62.96, 2.540916*^6, 3.078, 22., 3.552, 
  2.085, 9541.808, 13.4, 243.811, 3.94, 9.7, 34.2, 44.6, "", 63.71}, 
 {"NAM", "Africa", "Namibia", "2020-06-10", 31., 0., 0., 0., 12.2, 0., 0., 
  0., "", "", "", "", "", "", "", 62.96, 2.540916*^6, 3.078, 22., 3.552, 
  2.085, 9541.808, 13.4, 243.811, 3.94, 9.7, 34.2, 44.6, "", 63.71}, 
 {"NAM", "Africa", "Namibia", "2020-06-11", 31., 0., 0., 0., 12.2, 0., 0., 
  0., "", "", "", "", "", "", "", 62.96, 2.540916*^6, 3.078, 22., 3.552, 
  2.085, 9541.808, 13.4, 243.811, 3.94, 9.7, 34.2, 44.6, "", 63.71}, 
 {"NAM", "Africa", "Namibia", "2020-06-12", 31., 0., 0., 0., 12.2, 0., 0., 
  0., "", "", "", "", "", "", "", 62.96, 2.540916*^6, 3.078, 22., 3.552, 
  2.085, 9541.808, 13.4, 243.811, 3.94, 9.7, 34.2, 44.6, "", 63.71}, 
 {"NAM", "Africa", "Namibia", "2020-06-13", 31., 0., 0., 0., 12.2, 0., 0., 
  0., "", "", "", "", "", "", "", 62.96, 2.540916*^6, 3.078, 22., 3.552, 
  2.085, 9541.808, 13.4, 243.811, 3.94, 9.7, 34.2, 44.6, "", 63.71}, 
 {"NAM", "Africa", "Namibia", "2020-06-14", 32., 1., 0., 0., 12.594, 0.394, 
  0., 0., "", "", "", "", "", "", "", 62.96, 2.540916*^6, 3.078, 22., 3.552, 
  2.085, 9541.808, 13.4, 243.811, 3.94, 9.7, 34.2, 44.6, "", 63.71}, 
 {"NAM", "Africa", "Namibia", "2020-06-15", 32., 0., 0., 0., 12.594, 0., 0., 
  0., "", "", "", "", "", "", "", 62.96, 2.540916*^6, 3.078, 22., 3.552, 
  2.085, 9541.808, 13.4, 243.811, 3.94, 9.7, 34.2, 44.6, "", 63.71}, 
 {"NAM", "Africa", "Namibia", "2020-06-16", 32., 0., 0., 0., 12.594, 0., 0., 
  0., "", "", "", "", "", "", "", 62.96, 2.540916*^6, 3.078, 22., 3.552, 
  2.085, 9541.808, 13.4, 243.811, 3.94, 9.7, 34.2, 44.6, "", 63.71}, 
 {"NAM", "Africa", "Namibia", "2020-06-17", 34., 2., 0., 0., 13.381, 0.787, 
  0., 0., "", "", "", "", "", "", "", 62.96, 2.540916*^6, 3.078, 22., 3.552, 
  2.085, 9541.808, 13.4, 243.811, 3.94, 9.7, 34.2, 44.6, "", 63.71}, 
 {"NAM", "Africa", "Namibia", "2020-06-18", 36., 2., 0., 0., 14.168, 0.787, 
  0., 0., "", "", "", "", "", "", "", 62.96, 2.540916*^6, 3.078, 22., 3.552, 
  2.085, 9541.808, 13.4, 243.811, 3.94, 9.7, 34.2, 44.6, "", 63.71}, 
 {"NAM", "Africa", "Namibia", "2020-06-19", 39., 3., 0., 0., 15.349, 1.181, 
  0., 0., "", "", "", "", "", "", "", 62.96, 2.540916*^6, 3.078, 22., 3.552, 
  2.085, 9541.808, 13.4, 243.811, 3.94, 9.7, 34.2, 44.6, "", 63.71}, 
 {"NAM", "Africa", "Namibia", "2020-06-20", 45., 6., 0., 0., 17.71, 2.361, 
  0., 0., "", "", "", "", "", "", "", 62.96, 2.540916*^6, 3.078, 22., 3.552, 
  2.085, 9541.808, 13.4, 243.811, 3.94, 9.7, 34.2, 44.6, "", 63.71}, 
 {"NAM", "Africa", "Namibia", "2020-06-21", 46., 1., 0., 0., 18.104, 0.394, 
  0., 0., "", "", "", "", "", "", "", 62.96, 2.540916*^6, 3.078, 22., 3.552, 
  2.085, 9541.808, 13.4, 243.811, 3.94, 9.7, 34.2, 44.6, "", 63.71}, 
 {"NAM", "Africa", "Namibia", "2020-06-22", 55., 9., 0., 0., 21.646, 3.542, 
  0., 0., "", "", "", "", "", "", "", 62.96, 2.540916*^6, 3.078, 22., 3.552, 
  2.085, 9541.808, 13.4, 243.811, 3.94, 9.7, 34.2, 44.6, "", 63.71}, 
 {"NAM", "Africa", "Namibia", "2020-06-23", 63., 8., 0., 0., 24.794, 3.148, 
  0., 0., "", "", "", "", "", "", "", "", 2.540916*^6, 3.078, 22., 3.552, 
  2.085, 9541.808, 13.4, 243.811, 3.94, 9.7, 34.2, 44.6, "", 63.71}, 
 {"NAM", "Africa", "Namibia", "2020-06-24", 72., 9., 0., 0., 28.336, 3.542, 
  0., 0., "", "", "", "", "", "", "", "", 2.540916*^6, 3.078, 22., 3.552, 
  2.085, 9541.808, 13.4, 243.811, 3.94, 9.7, 34.2, 44.6, "", 63.71}, 
 {"NAM", "Africa", "Namibia", "2020-06-25", 76., 4., 0., 0., 29.91, 1.574, 
  0., 0., "", "", "", "", "", "", "", "", 2.540916*^6, 3.078, 22., 3.552, 
  2.085, 9541.808, 13.4, 243.811, 3.94, 9.7, 34.2, 44.6, "", 63.71}, 
 {"NAM", "Africa", "Namibia", "2020-06-26", 81., 5., 0., 0., 31.878, 1.968, 
  0., 0., "", "", "", "", "", "", "", "", 2.540916*^6, 3.078, 22., 3.552, 
  2.085, 9541.808, 13.4, 243.811, 3.94, 9.7, 34.2, 44.6, "", 63.71}, 
 {"NAM", "Africa", "Namibia", "2020-06-27", 121., 40., 0., 0., 47.621, 
  15.742, 0., 0., "", "", "", "", "", "", "", "", 2.540916*^6, 3.078, 22., 
  3.552, 2.085, 9541.808, 13.4, 243.811, 3.94, 9.7, 34.2, 44.6, "", 63.71}, 
 {"NAM", "Africa", "Namibia", "2020-06-28", 121., 0., 0., 0., 47.621, 0., 0., 
  0., "", "", "", "", "", "", "", "", 2.540916*^6, 3.078, 22., 3.552, 2.085, 
  9541.808, 13.4, 243.811, 3.94, 9.7, 34.2, 44.6, "", 63.71}, 
 {"NAM", "Africa", "Namibia", "2020-06-29", 183., 62., 0., 0., 72.021, 
  24.401, 0., 0., "", "", "", "", "", "", "", "", 2.540916*^6, 3.078, 22., 
  3.552, 2.085, 9541.808, 13.4, 243.811, 3.94, 9.7, 34.2, 44.6, "", 63.71}, 
 {"NAM", "Africa", "Namibia", "2020-06-30", 196., 13., 0., 0., 77.138, 5.116, 
  0., 0., "", "", "", "", "", "", "", "", 2.540916*^6, 3.078, 22., 3.552, 
  2.085, 9541.808, 13.4, 243.811, 3.94, 9.7, 34.2, 44.6, "", 63.71}, 
 {"NAM", "Africa", "Namibia", "2020-07-01", 203., 7., 0., 0., 79.892, 2.755, 
  0., 0., "", "", "", "", "", "", "", "", 2.540916*^6, 3.078, 22., 3.552, 
  2.085, 9541.808, 13.4, 243.811, 3.94, 9.7, 34.2, 44.6, "", 63.71}, 
 {"NAM", "Africa", "Namibia", "2020-07-02", 285., 82., 0., 0., 112.164, 
  32.272, 0., 0., "", "", "", "", "", "", "", "", 2.540916*^6, 3.078, 22., 
  3.552, 2.085, 9541.808, 13.4, 243.811, 3.94, 9.7, 34.2, 44.6, "", 63.71}, 
 {"NAM", "Africa", "Namibia", "2020-07-03", 293., 8., 0., 0., 115.313, 3.148, 
  0., 0., "", "", "", "", "", "", "", "", 2.540916*^6, 3.078, 22., 3.552, 
  2.085, 9541.808, 13.4, 243.811, 3.94, 9.7, 34.2, 44.6, "", 63.71}, 
 {"NAM", "Africa", "Namibia", "2020-07-04", 350., 57., 0., 0., 137.746, 
  22.433, 0., 0., "", "", "", "", "", "", "", "", 2.540916*^6, 3.078, 22., 
  3.552, 2.085, 9541.808, 13.4, 243.811, 3.94, 9.7, 34.2, 44.6, "", 63.71}, 
 {"NAM", "Africa", "Namibia", "2020-07-05", 375., 25., 0., 0., 147.585, 
  9.839, 0., 0., "", "", "", "", "", "", "", "", 2.540916*^6, 3.078, 22., 
  3.552, 2.085, 9541.808, 13.4, 243.811, 3.94, 9.7, 34.2, 44.6, "", 63.71}, 
 {"NAM", "Africa", "Namibia", "2020-07-06", 412., 37., 0., 0., 162.146, 
  14.562, 0., 0., "", "", "", "", "", "", "", "", 2.540916*^6, 3.078, 22., 
  3.552, 2.085, 9541.808, 13.4, 243.811, 3.94, 9.7, 34.2, 44.6, "", 63.71}, 
 {"NAM", "Africa", "Namibia", "2020-07-07", 485., 73., 0., 0., 190.876, 
  28.73, 0., 0., "", "", "", "", "", "", "", "", 2.540916*^6, 3.078, 22., 
  3.552, 2.085, 9541.808, 13.4, 243.811, 3.94, 9.7, 34.2, 44.6, "", 63.71}, 
 {"NAM", "Africa", "Namibia", "2020-07-08", 539., 54., 0., 0., 212.128, 
  21.252, 0., 0., "", "", "", "", "", "", "", "", 2.540916*^6, 3.078, 22., 
  3.552, 2.085, 9541.808, 13.4, 243.811, 3.94, 9.7, 34.2, 44.6, "", 63.71}, 
 {"NPL", "Asia", "Nepal", "2019-12-31", 0., 0., 0., 0., 0., 0., 0., 0., "", 
  "", "", "", "", "", "", "", 2.9136808*^7, 204.43, 25., 5.809, 3.212, 
  2442.804, 15., 260.797, 7.26, 9.5, 37.8, 47.782, 0.3, 70.78}, 
 {"NPL", "Asia", "Nepal", "2020-01-01", 0., 0., 0., 0., 0., 0., 0., 0., "", 
  "", "", "", "", "", "", 0., 2.9136808*^7, 204.43, 25., 5.809, 3.212, 
  2442.804, 15., 260.797, 7.26, 9.5, 37.8, 47.782, 0.3, 70.78}, 
 {"NPL", "Asia", "Nepal", "2020-01-02", 0., 0., 0., 0., 0., 0., 0., 0., "", 
  "", "", "", "", "", "", 0., 2.9136808*^7, 204.43, 25., 5.809, 3.212, 
  2442.804, 15., 260.797, 7.26, 9.5, 37.8, 47.782, 0.3, 70.78}, 
 {"NPL", "Asia", "Nepal", "2020-01-03", 0., 0., 0., 0., 0., 0., 0., 0., "", 
  "", "", "", "", "", "", 0., 2.9136808*^7, 204.43, 25., 5.809, 3.212, 
  2442.804, 15., 260.797, 7.26, 9.5, 37.8, 47.782, 0.3, 70.78}, 
 {"NPL", "Asia", "Nepal", "2020-01-04", 0., 0., 0., 0., 0., 0., 0., 0., "", 
  "", "", "", "", "", "", 0., 2.9136808*^7, 204.43, 25., 5.809, 3.212, 
  2442.804, 15., 260.797, 7.26, 9.5, 37.8, 47.782, 0.3, 70.78}, 
 {"NPL", "Asia", "Nepal", "2020-01-05", 0., 0., 0., 0., 0., 0., 0., 0., "", 
  "", "", "", "", "", "", 0., 2.9136808*^7, 204.43, 25., 5.809, 3.212, 
  2442.804, 15., 260.797, 7.26, 9.5, 37.8, 47.782, 0.3, 70.78}, 
 {"NPL", "Asia", "Nepal", "2020-01-06", 0., 0., 0., 0., 0., 0., 0., 0., "", 
  "", "", "", "", "", "", 0., 2.9136808*^7, 204.43, 25., 5.809, 3.212, 
  2442.804, 15., 260.797, 7.26, 9.5, 37.8, 47.782, 0.3, 70.78}, 
 {"NPL", "Asia", "Nepal", "2020-01-07", 0., 0., 0., 0., 0., 0., 0., 0., "", 
  "", "", "", "", "", "", 0., 2.9136808*^7, 204.43, 25., 5.809, 3.212, 
  2442.804, 15., 260.797, 7.26, 9.5, 37.8, 47.782, 0.3, 70.78}, 
 {"NPL", "Asia", "Nepal", "2020-01-08", 0., 0., 0., 0., 0., 0., 0., 0., "", 
  "", "", "", "", "", "", 0., 2.9136808*^7, 204.43, 25., 5.809, 3.212, 
  2442.804, 15., 260.797, 7.26, 9.5, 37.8, 47.782, 0.3, 70.78}, 
 {"NPL", "Asia", "Nepal", "2020-01-09", 0., 0., 0., 0., 0., 0., 0., 0., "", 
  "", "", "", "", "", "", 0., 2.9136808*^7, 204.43, 25., 5.809, 3.212, 
  2442.804, 15., 260.797, 7.26, 9.5, 37.8, 47.782, 0.3, 70.78}, 
 {"NPL", "Asia", "Nepal", "2020-01-10", 0., 0., 0., 0., 0., 0., 0., 0., "", 
  "", "", "", "", "", "", 0., 2.9136808*^7, 204.43, 25., 5.809, 3.212, 
  2442.804, 15., 260.797, 7.26, 9.5, 37.8, 47.782, 0.3, 70.78}, 
 {"NPL", "Asia", "Nepal", "2020-01-11", 0., 0., 0., 0., 0., 0., 0., 0., "", 
  "", "", "", "", "", "", 0., 2.9136808*^7, 204.43, 25., 5.809, 3.212, 
  2442.804, 15., 260.797, 7.26, 9.5, 37.8, 47.782, 0.3, 70.78}, 
 {"NPL", "Asia", "Nepal", "2020-01-12", 0., 0., 0., 0., 0., 0., 0., 0., "", 
  "", "", "", "", "", "", 0., 2.9136808*^7, 204.43, 25., 5.809, 3.212, 
  2442.804, 15., 260.797, 7.26, 9.5, 37.8, 47.782, 0.3, 70.78}, 
 {"NPL", "Asia", "Nepal", "2020-01-13", 0., 0., 0., 0., 0., 0., 0., 0., "", 
  "", "", "", "", "", "", 0., 2.9136808*^7, 204.43, 25., 5.809, 3.212, 
  2442.804, 15., 260.797, 7.26, 9.5, 37.8, 47.782, 0.3, 70.78}, 
 {"NPL", "Asia", "Nepal", "2020-01-14", 0., 0., 0., 0., 0., 0., 0., 0., "", 
  "", "", "", "", "", "", 0., 2.9136808*^7, 204.43, 25., 5.809, 3.212, 
  2442.804, 15., 260.797, 7.26, 9.5, 37.8, 47.782, 0.3, 70.78}, 
 {"NPL", "Asia", "Nepal", "2020-01-15", 0., 0., 0., 0., 0., 0., 0., 0., "", 
  "", "", "", "", "", "", 0., 2.9136808*^7, 204.43, 25., 5.809, 3.212, 
  2442.804, 15., 260.797, 7.26, 9.5, 37.8, 47.782, 0.3, 70.78}, 
 {"NPL", "Asia", "Nepal", "2020-01-16", 0., 0., 0., 0., 0., 0., 0., 0., "", 
  "", "", "", "", "", "", 5.56, 2.9136808*^7, 204.43, 25., 5.809, 3.212, 
  2442.804, 15., 260.797, 7.26, 9.5, 37.8, 47.782, 0.3, 70.78}, 
 {"NPL", "Asia", "Nepal", "2020-01-17", 0., 0., 0., 0., 0., 0., 0., 0., "", 
  "", "", "", "", "", "", 5.56, 2.9136808*^7, 204.43, 25., 5.809, 3.212, 
  2442.804, 15., 260.797, 7.26, 9.5, 37.8, 47.782, 0.3, 70.78}, 
 {"NPL", "Asia", "Nepal", "2020-01-18", 0., 0., 0., 0., 0., 0., 0., 0., "", 
  "", "", "", "", "", "", 5.56, 2.9136808*^7, 204.43, 25., 5.809, 3.212, 
  2442.804, 15., 260.797, 7.26, 9.5, 37.8, 47.782, 0.3, 70.78}, 
 {"NPL", "Asia", "Nepal", "2020-01-19", 0., 0., 0., 0., 0., 0., 0., 0., "", 
  "", "", "", "", "", "", 5.56, 2.9136808*^7, 204.43, 25., 5.809, 3.212, 
  2442.804, 15., 260.797, 7.26, 9.5, 37.8, 47.782, 0.3, 70.78}, 
 {"NPL", "Asia", "Nepal", "2020-01-20", 0., 0., 0., 0., 0., 0., 0., 0., "", 
  "", "", "", "", "", "", 5.56, 2.9136808*^7, 204.43, 25., 5.809, 3.212, 
  2442.804, 15., 260.797, 7.26, 9.5, 37.8, 47.782, 0.3, 70.78}, 
 {"NPL", "Asia", "Nepal", "2020-01-21", 0., 0., 0., 0., 0., 0., 0., 0., "", 
  "", "", "", "", "", "", 5.56, 2.9136808*^7, 204.43, 25., 5.809, 3.212, 
  2442.804, 15., 260.797, 7.26, 9.5, 37.8, 47.782, 0.3, 70.78}, 
 {"NPL", "Asia", "Nepal", "2020-01-22", 0., 0., 0., 0., 0., 0., 0., 0., "", 
  "", "", "", "", "", "", 5.56, 2.9136808*^7, 204.43, 25., 5.809, 3.212, 
  2442.804, 15., 260.797, 7.26, 9.5, 37.8, 47.782, 0.3, 70.78}, 
 {"NPL", "Asia", "Nepal", "2020-01-23", 0., 0., 0., 0., 0., 0., 0., 0., "", 
  "", "", "", "", "", "", 5.56, 2.9136808*^7, 204.43, 25., 5.809, 3.212, 
  2442.804, 15., 260.797, 7.26, 9.5, 37.8, 47.782, 0.3, 70.78}, 
 {"NPL", "Asia", "Nepal", "2020-01-24", 0., 0., 0., 0., 0., 0., 0., 0., "", 
  "", "", "", "", "", "", 5.56, 2.9136808*^7, 204.43, 25., 5.809, 3.212, 
  2442.804, 15., 260.797, 7.26, 9.5, 37.8, 47.782, 0.3, 70.78}, 
 {"NPL", "Asia", "Nepal", "2020-01-25", 1., 1., 0., 0., 0.034, 0.034, 0., 0., 
  "", "", "", "", "", "", "", 8.33, 2.9136808*^7, 204.43, 25., 5.809, 3.212, 
  2442.804, 15., 260.797, 7.26, 9.5, 37.8, 47.782, 0.3, 70.78}, 
 {"NPL", "Asia", "Nepal", "2020-01-26", 1., 0., 0., 0., 0.034, 0., 0., 0., 
  "", "", "", "", "", "", "", 8.33, 2.9136808*^7, 204.43, 25., 5.809, 3.212, 
  2442.804, 15., 260.797, 7.26, 9.5, 37.8, 47.782, 0.3, 70.78}, 
 {"NPL", "Asia", "Nepal", "2020-01-27", 1., 0., 0., 0., 0.034, 0., 0., 0., 
  "", "", "", "", "", "", "", 8.33, 2.9136808*^7, 204.43, 25., 5.809, 3.212, 
  2442.804, 15., 260.797, 7.26, 9.5, 37.8, 47.782, 0.3, 70.78}, 
 {"NPL", "Asia", "Nepal", "2020-01-28", 1., 0., 0., 0., 0.034, 0., 0., 0., 
  3., "", 0., "", "", "", "people tested", 13.89, 2.9136808*^7, 204.43, 25., 
  5.809, 3.212, 2442.804, 15., 260.797, 7.26, 9.5, 37.8, 47.782, 0.3, 70.78}, 
 {"NPL", "Asia", "Nepal", "2020-01-29", 1., 0., 0., 0., 0.034, 0., 0., 0., 
  4., 1., 0., 0., "", "", "people tested", 13.89, 2.9136808*^7, 204.43, 25., 
  5.809, 3.212, 2442.804, 15., 260.797, 7.26, 9.5, 37.8, 47.782, 0.3, 70.78}, 
 {"NPL", "Asia", "Nepal", "2020-01-30", 1., 0., 0., 0., 0.034, 0., 0., 0., 
  5., 1., 0., 0., "", "", "people tested", 13.89, 2.9136808*^7, 204.43, 25., 
  5.809, 3.212, 2442.804, 15., 260.797, 7.26, 9.5, 37.8, 47.782, 0.3, 70.78}, 
 {"NPL", "Asia", "Nepal", "2020-01-31", 1., 0., 0., 0., 0.034, 0., 0., 0., 
  "", "", "", "", "", "", "people tested", 13.89, 2.9136808*^7, 204.43, 25., 
  5.809, 3.212, 2442.804, 15., 260.797, 7.26, 9.5, 37.8, 47.782, 0.3, 70.78}, 
 {"NPL", "Asia", "Nepal", "2020-02-01", 1., 0., 0., 0., 0.034, 0., 0., 0., 
  "", "", "", "", "", "", "people tested", 13.89, 2.9136808*^7, 204.43, 25., 
  5.809, 3.212, 2442.804, 15., 260.797, 7.26, 9.5, 37.8, 47.782, 0.3, 70.78}, 
 {"NPL", "Asia", "Nepal", "2020-02-02", 1., 0., 0., 0., 0.034, 0., 0., 0., 
  "", "", "", "", "", "", "people tested", 13.89, 2.9136808*^7, 204.43, 25., 
  5.809, 3.212, 2442.804, 15., 260.797, 7.26, 9.5, 37.8, 47.782, 0.3, 70.78}, 
 {"NPL", "Asia", "Nepal", "2020-02-03", 1., 0., 0., 0., 0.034, 0., 0., 0., 
  "", "", "", "", "", "", "people tested", 13.89, 2.9136808*^7, 204.43, 25., 
  5.809, 3.212, 2442.804, 15., 260.797, 7.26, 9.5, 37.8, 47.782, 0.3, 70.78}, 
 {"NPL", "Asia", "Nepal", "2020-02-04", 1., 0., 0., 0., 0.034, 0., 0., 0., 
  14., "", 0., "", 2., 0., "people tested", 16.67, 2.9136808*^7, 204.43, 25., 
  5.809, 3.212, 2442.804, 15., 260.797, 7.26, 9.5, 37.8, 47.782, 0.3, 70.78}, 
 {"NPL", "Asia", "Nepal", "2020-02-05", 1., 0., 0., 0., 0.034, 0., 0., 0., 
  "", "", "", "", 2., 0., "people tested", 16.67, 2.9136808*^7, 204.43, 25., 
  5.809, 3.212, 2442.804, 15., 260.797, 7.26, 9.5, 37.8, 47.782, 0.3, 70.78}, 
 {"NPL", "Asia", "Nepal", "2020-02-06", 1., 0., 0., 0., 0.034, 0., 0., 0., 
  18., "", 0.001, "", 2., 0., "people tested", 16.67, 2.9136808*^7, 204.43, 
  25., 5.809, 3.212, 2442.804, 15., 260.797, 7.26, 9.5, 37.8, 47.782, 0.3, 
  70.78}, {"NPL", "Asia", "Nepal", "2020-02-07", 1., 0., 0., 0., 0.034, 0., 
  0., 0., "", "", "", "", 2., 0., "people tested", 16.67, 2.9136808*^7, 
  204.43, 25., 5.809, 3.212, 2442.804, 15., 260.797, 7.26, 9.5, 37.8, 47.782, 
  0.3, 70.78}, {"NPL", "Asia", "Nepal", "2020-02-08", 1., 0., 0., 0., 0.034, 
  0., 0., 0., "", "", "", "", 1., 0., "people tested", 16.67, 2.9136808*^7, 
  204.43, 25., 5.809, 3.212, 2442.804, 15., 260.797, 7.26, 9.5, 37.8, 47.782, 
  0.3, 70.78}, {"NPL", "Asia", "Nepal", "2020-02-09", 1., 0., 0., 0., 0.034, 
  0., 0., 0., "", "", "", "", 1., 0., "people tested", 16.67, 2.9136808*^7, 
  204.43, 25., 5.809, 3.212, 2442.804, 15., 260.797, 7.26, 9.5, 37.8, 47.782, 
  0.3, 70.78}, {"NPL", "Asia", "Nepal", "2020-02-10", 1., 0., 0., 0., 0.034, 
  0., 0., 0., "", "", "", "", 1., 0., "people tested", 16.67, 2.9136808*^7, 
  204.43, 25., 5.809, 3.212, 2442.804, 15., 260.797, 7.26, 9.5, 37.8, 47.782, 
  0.3, 70.78}, {"NPL", "Asia", "Nepal", "2020-02-11", 1., 0., 0., 0., 0.034, 
  0., 0., 0., "", "", "", "", 1., 0., "people tested", 16.67, 2.9136808*^7, 
  204.43, 25., 5.809, 3.212, 2442.804, 15., 260.797, 7.26, 9.5, 37.8, 47.782, 
  0.3, 70.78}, {"NPL", "Asia", "Nepal", "2020-02-12", 1., 0., 0., 0., 0.034, 
  0., 0., 0., 20., "", 0.001, "", 1., 0., "people tested", 16.67, 
  2.9136808*^7, 204.43, 25., 5.809, 3.212, 2442.804, 15., 260.797, 7.26, 9.5, 
  37.8, 47.782, 0.3, 70.78}, {"NPL", "Asia", "Nepal", "2020-02-13", 1., 0., 
  0., 0., 0.034, 0., 0., 0., 24., 4., 0.001, 0., 1., 0., "people tested", 
  16.67, 2.9136808*^7, 204.43, 25., 5.809, 3.212, 2442.804, 15., 260.797, 
  7.26, 9.5, 37.8, 47.782, 0.3, 70.78}, {"NPL", "Asia", "Nepal", 
  "2020-02-14", 1., 0., 0., 0., 0.034, 0., 0., 0., "", "", "", "", 1., 0., 
  "people tested", 16.67, 2.9136808*^7, 204.43, 25., 5.809, 3.212, 2442.804, 
  15., 260.797, 7.26, 9.5, 37.8, 47.782, 0.3, 70.78}, 
 {"NPL", "Asia", "Nepal", "2020-02-15", 1., 0., 0., 0., 0.034, 0., 0., 0., 
  "", "", "", "", 2., 0., "people tested", 16.67, 2.9136808*^7, 204.43, 25., 
  5.809, 3.212, 2442.804, 15., 260.797, 7.26, 9.5, 37.8, 47.782, 0.3, 70.78}, 
 {"NPL", "Asia", "Nepal", "2020-02-16", 1., 0., 0., 0., 0.034, 0., 0., 0., 
  34., "", 0.001, "", 2., 0., "people tested", 16.67, 2.9136808*^7, 204.43, 
  25., 5.809, 3.212, 2442.804, 15., 260.797, 7.26, 9.5, 37.8, 47.782, 0.3, 
  70.78}, {"NPL", "Asia", "Nepal", "2020-02-17", 1., 0., 0., 0., 0.034, 0., 
  0., 0., "", "", "", "", 2., 0., "people tested", 16.67, 2.9136808*^7, 
  204.43, 25., 5.809, 3.212, 2442.804, 15., 260.797, 7.26, 9.5, 37.8, 47.782, 
  0.3, 70.78}, {"NPL", "Asia", "Nepal", "2020-02-18", 1., 0., 0., 0., 0.034, 
  0., 0., 0., 35., "", 0.001, "", 2., 0., "people tested", 16.67, 
  2.9136808*^7, 204.43, 25., 5.809, 3.212, 2442.804, 15., 260.797, 7.26, 9.5, 
  37.8, 47.782, 0.3, 70.78}, {"NPL", "Asia", "Nepal", "2020-02-19", 1., 0., 
  0., 0., 0.034, 0., 0., 0., 210., 175., 0.007, 0.006, 27., 0.001, 
  "people tested", 16.67, 2.9136808*^7, 204.43, 25., 5.809, 3.212, 2442.804, 
  15., 260.797, 7.26, 9.5, 37.8, 47.782, 0.3, 70.78}, 
 {"NPL", "Asia", "Nepal", "2020-02-20", 1., 0., 0., 0., 0.034, 0., 0., 0., 
  212., 2., 0.007, 0., 27., 0.001, "people tested", 16.67, 2.9136808*^7, 
  204.43, 25., 5.809, 3.212, 2442.804, 15., 260.797, 7.26, 9.5, 37.8, 47.782, 
  0.3, 70.78}, {"NPL", "Asia", "Nepal", "2020-02-21", 1., 0., 0., 0., 0.034, 
  0., 0., 0., "", "", "", "", 27., 0.001, "people tested", 16.67, 
  2.9136808*^7, 204.43, 25., 5.809, 3.212, 2442.804, 15., 260.797, 7.26, 9.5, 
  37.8, 47.782, 0.3, 70.78}, {"NPL", "Asia", "Nepal", "2020-02-22", 1., 0., 
  0., 0., 0.034, 0., 0., 0., "", "", "", "", 26., 0.001, "people tested", 
  16.67, 2.9136808*^7, 204.43, 25., 5.809, 3.212, 2442.804, 15., 260.797, 
  7.26, 9.5, 37.8, 47.782, 0.3, 70.78}, {"NPL", "Asia", "Nepal", 
  "2020-02-23", 1., 0., 0., 0., 0.034, 0., 0., 0., 216., "", 0.007, "", 26., 
  0.001, "people tested", 16.67, 2.9136808*^7, 204.43, 25., 5.809, 3.212, 
  2442.804, 15., 260.797, 7.26, 9.5, 37.8, 47.782, 0.3, 70.78}, 
 {"NPL", "Asia", "Nepal", "2020-02-24", 1., 0., 0., 0., 0.034, 0., 0., 0., 
  217., 1., 0.007, 0., 26., 0.001, "people tested", 16.67, 2.9136808*^7, 
  204.43, 25., 5.809, 3.212, 2442.804, 15., 260.797, 7.26, 9.5, 37.8, 47.782, 
  0.3, 70.78}, {"NPL", "Asia", "Nepal", "2020-02-25", 1., 0., 0., 0., 0.034, 
  0., 0., 0., 221., 4., 0.008, 0., 27., 0.001, "people tested", 16.67, 
  2.9136808*^7, 204.43, 25., 5.809, 3.212, 2442.804, 15., 260.797, 7.26, 9.5, 
  37.8, 47.782, 0.3, 70.78}, {"NPL", "Asia", "Nepal", "2020-02-26", 1., 0., 
  0., 0., 0.034, 0., 0., 0., 222., 1., 0.008, 0., 2., 0., "people tested", 
  16.67, 2.9136808*^7, 204.43, 25., 5.809, 3.212, 2442.804, 15., 260.797, 
  7.26, 9.5, 37.8, 47.782, 0.3, 70.78}, {"NPL", "Asia", "Nepal", 
  "2020-02-27", 1., 0., 0., 0., 0.034, 0., 0., 0., "", "", "", "", 2., 0., 
  "people tested", 16.67, 2.9136808*^7, 204.43, 25., 5.809, 3.212, 2442.804, 
  15., 260.797, 7.26, 9.5, 37.8, 47.782, 0.3, 70.78}, 
 {"NPL", "Asia", "Nepal", "2020-02-28", 1., 0., 0., 0., 0.034, 0., 0., 0., 
  224., "", 0.008, "", 2., 0., "people tested", 16.67, 2.9136808*^7, 204.43, 
  25., 5.809, 3.212, 2442.804, 15., 260.797, 7.26, 9.5, 37.8, 47.782, 0.3, 
  70.78}, {"NPL", "Asia", "Nepal", "2020-02-29", 1., 0., 0., 0., 0.034, 0., 
  0., 0., "", "", "", "", 3., 0., "people tested", 16.67, 2.9136808*^7, 
  204.43, 25., 5.809, 3.212, 2442.804, 15., 260.797, 7.26, 9.5, 37.8, 47.782, 
  0.3, 70.78}, {"NPL", "Asia", "Nepal", "2020-03-01", 1., 0., 0., 0., 0.034, 
  0., 0., 0., 243., "", 0.008, "", 4., 0., "people tested", 22.22, 
  2.9136808*^7, 204.43, 25., 5.809, 3.212, 2442.804, 15., 260.797, 7.26, 9.5, 
  37.8, 47.782, 0.3, 70.78}, {"NPL", "Asia", "Nepal", "2020-03-02", 1., 0., 
  0., 0., 0.034, 0., 0., 0., 425., 182., 0.015, 0.006, 30., 0.001, 
  "people tested", 22.22, 2.9136808*^7, 204.43, 25., 5.809, 3.212, 2442.804, 
  15., 260.797, 7.26, 9.5, 37.8, 47.782, 0.3, 70.78}, 
 {"NPL", "Asia", "Nepal", "2020-03-03", "", "", "", "", "", "", "", "", 433., 
  8., 0.015, 0., 30., 0.001, "people tested", 22.22, 2.9136808*^7, 204.43, 
  25., 5.809, 3.212, 2442.804, 15., 260.797, 7.26, 9.5, 37.8, 47.782, 0.3, 
  70.78}, {"NPL", "Asia", "Nepal", "2020-03-04", "", "", "", "", "", "", "", 
  "", "", "", "", "", 30., 0.001, "people tested", 22.22, 2.9136808*^7, 
  204.43, 25., 5.809, 3.212, 2442.804, 15., 260.797, 7.26, 9.5, 37.8, 47.782, 
  0.3, 70.78}, {"NPL", "Asia", "Nepal", "2020-03-05", "", "", "", "", "", "", 
  "", "", "", "", "", "", 30., 0.001, "people tested", 22.22, 2.9136808*^7, 
  204.43, 25., 5.809, 3.212, 2442.804, 15., 260.797, 7.26, 9.5, 37.8, 47.782, 
  0.3, 70.78}, {"NPL", "Asia", "Nepal", "2020-03-06", "", "", "", "", "", "", 
  "", "", 437., "", 0.015, "", 30., 0.001, "people tested", 22.22, 
  2.9136808*^7, 204.43, 25., 5.809, 3.212, 2442.804, 15., 260.797, 7.26, 9.5, 
  37.8, 47.782, 0.3, 70.78}, {"NPL", "Asia", "Nepal", "2020-03-07", "", "", 
  "", "", "", "", "", "", "", "", "", "", 29., 0.001, "people tested", 22.22, 
  2.9136808*^7, 204.43, 25., 5.809, 3.212, 2442.804, 15., 260.797, 7.26, 9.5, 
  37.8, 47.782, 0.3, 70.78}, {"NPL", "Asia", "Nepal", "2020-03-08", "", "", 
  "", "", "", "", "", "", "", "", "", "", 28., 0.001, "people tested", 22.22, 
  2.9136808*^7, 204.43, 25., 5.809, 3.212, 2442.804, 15., 260.797, 7.26, 9.5, 
  37.8, 47.782, 0.3, 70.78}, {"NPL", "Asia", "Nepal", "2020-03-09", "", "", 
  "", "", "", "", "", "", "", "", "", "", 3., 0., "people tested", 22.22, 
  2.9136808*^7, 204.43, 25., 5.809, 3.212, 2442.804, 15., 260.797, 7.26, 9.5, 
  37.8, 47.782, 0.3, 70.78}, {"NPL", "Asia", "Nepal", "2020-03-10", "", "", 
  "", "", "", "", "", "", 445., "", 0.015, "", 2., 0., "people tested", 
  22.22, 2.9136808*^7, 204.43, 25., 5.809, 3.212, 2442.804, 15., 260.797, 
  7.26, 9.5, 37.8, 47.782, 0.3, 70.78}, {"NPL", "Asia", "Nepal", 
  "2020-03-11", "", "", "", "", "", "", "", "", 447., 2., 0.015, 0., 2., 0., 
  "people tested", 22.22, 2.9136808*^7, 204.43, 25., 5.809, 3.212, 2442.804, 
  15., 260.797, 7.26, 9.5, 37.8, 47.782, 0.3, 70.78}, 
 {"NPL", "Asia", "Nepal", "2020-03-12", "", "", "", "", "", "", "", "", 450., 
  3., 0.015, 0., 2., 0., "people tested", 22.22, 2.9136808*^7, 204.43, 25., 
  5.809, 3.212, 2442.804, 15., 260.797, 7.26, 9.5, 37.8, 47.782, 0.3, 70.78}, 
 {"NPL", "Asia", "Nepal", "2020-03-13", "", "", "", "", "", "", "", "", 456., 
  6., 0.016, 0., 3., 0., "people tested", 22.22, 2.9136808*^7, 204.43, 25., 
  5.809, 3.212, 2442.804, 15., 260.797, 7.26, 9.5, 37.8, 47.782, 0.3, 70.78}, 
 {"NPL", "Asia", "Nepal", "2020-03-14", "", "", "", "", "", "", "", "", "", 
  "", "", "", 3., 0., "people tested", 22.22, 2.9136808*^7, 204.43, 25., 
  5.809, 3.212, 2442.804, 15., 260.797, 7.26, 9.5, 37.8, 47.782, 0.3, 70.78}, 
 {"NPL", "Asia", "Nepal", "2020-03-15", 1., 0., 0., 0., 0.034, 0., 0., 0., 
  467., "", 0.016, "", 4., 0., "people tested", 22.22, 2.9136808*^7, 204.43, 
  25., 5.809, 3.212, 2442.804, 15., 260.797, 7.26, 9.5, 37.8, 47.782, 0.3, 
  70.78}, {"NPL", "Asia", "Nepal", "2020-03-16", "", "", "", "", "", "", "", 
  "", 478., 11., 0.016, 0., 5., 0., "people tested", 22.22, 2.9136808*^7, 
  204.43, 25., 5.809, 3.212, 2442.804, 15., 260.797, 7.26, 9.5, 37.8, 47.782, 
  0.3, 70.78}, {"NPL", "Asia", "Nepal", "2020-03-17", 1., 0., 0., 0., 0.034, 
  0., 0., 0., 496., 18., 0.017, 0.001, 7., 0., "people tested", 22.22, 
  2.9136808*^7, 204.43, 25., 5.809, 3.212, 2442.804, 15., 260.797, 7.26, 9.5, 
  37.8, 47.782, 0.3, 70.78}, {"NPL", "Asia", "Nepal", "2020-03-18", 1., 0., 
  0., 0., 0.034, 0., 0., 0., 512., 16., 0.018, 0.001, 9., 0., 
  "people tested", 36.11, 2.9136808*^7, 204.43, 25., 5.809, 3.212, 2442.804, 
  15., 260.797, 7.26, 9.5, 37.8, 47.782, 0.3, 70.78}, 
 {"NPL", "Asia", "Nepal", "2020-03-19", 1., 0., 0., 0., 0.034, 0., 0., 0., 
  529., 17., 0.018, 0.001, 11., 0., "people tested", 47.22, 2.9136808*^7, 
  204.43, 25., 5.809, 3.212, 2442.804, 15., 260.797, 7.26, 9.5, 37.8, 47.782, 
  0.3, 70.78}, {"NPL", "Asia", "Nepal", "2020-03-20", 1., 0., 0., 0., 0.034, 
  0., 0., 0., 546., 17., 0.019, 0.001, 13., 0., "people tested", 58.33, 
  2.9136808*^7, 204.43, 25., 5.809, 3.212, 2442.804, 15., 260.797, 7.26, 9.5, 
  37.8, 47.782, 0.3, 70.78}, {"NPL", "Asia", "Nepal", "2020-03-21", 1., 0., 
  0., 0., 0.034, 0., 0., 0., "", "", "", "", 14., 0., "people tested", 58.33, 
  2.9136808*^7, 204.43, 25., 5.809, 3.212, 2442.804, 15., 260.797, 7.26, 9.5, 
  37.8, 47.782, 0.3, 70.78}, {"NPL", "Asia", "Nepal", "2020-03-22", 1., 0., 
  0., 0., 0.034, 0., 0., 0., 572., "", 0.02, "", 15., 0.001, "people tested", 
  78.7, 2.9136808*^7, 204.43, 25., 5.809, 3.212, 2442.804, 15., 260.797, 
  7.26, 9.5, 37.8, 47.782, 0.3, 70.78}, {"NPL", "Asia", "Nepal", 
  "2020-03-23", 1., 0., 0., 0., 0.034, 0., 0., 0., 609., 37., 0.021, 0.001, 
  19., 0.001, "people tested", 83.33, 2.9136808*^7, 204.43, 25., 5.809, 
  3.212, 2442.804, 15., 260.797, 7.26, 9.5, 37.8, 47.782, 0.3, 70.78}, 
 {"NPL", "Asia", "Nepal", "2020-03-24", 2., 1., 0., 0., 0.069, 0.034, 0., 0., 
  610., 1., 0.021, 0., 16., 0.001, "people tested", 96.3, 2.9136808*^7, 
  204.43, 25., 5.809, 3.212, 2442.804, 15., 260.797, 7.26, 9.5, 37.8, 47.782, 
  0.3, 70.78}, {"NPL", "Asia", "Nepal", "2020-03-25", 3., 1., 0., 0., 0.103, 
  0.034, 0., 0., 687., 77., 0.024, 0.003, 25., 0.001, "people tested", 96.3, 
  2.9136808*^7, 204.43, 25., 5.809, 3.212, 2442.804, 15., 260.797, 7.26, 9.5, 
  37.8, 47.782, 0.3, 70.78}, {"NPL", "Asia", "Nepal", "2020-03-26", 3., 0., 
  0., 0., 0.103, 0., 0., 0., 758., 71., 0.026, 0.002, 33., 0.001, 
  "people tested", 96.3, 2.9136808*^7, 204.43, 25., 5.809, 3.212, 2442.804, 
  15., 260.797, 7.26, 9.5, 37.8, 47.782, 0.3, 70.78}, 
 {"NPL", "Asia", "Nepal", "2020-03-27", 3., 0., 0., 0., 0.103, 0., 0., 0., 
  802., 44., 0.028, 0.002, 37., 0.001, "people tested", 96.3, 2.9136808*^7, 
  204.43, 25., 5.809, 3.212, 2442.804, 15., 260.797, 7.26, 9.5, 37.8, 47.782, 
  0.3, 70.78}, {"NPL", "Asia", "Nepal", "2020-03-28", 3., 0., 0., 0., 0.103, 
  0., 0., 0., 875., 73., 0.03, 0.003, 45., 0.002, "people tested", 96.3, 
  2.9136808*^7, 204.43, 25., 5.809, 3.212, 2442.804, 15., 260.797, 7.26, 9.5, 
  37.8, 47.782, 0.3, 70.78}, {"NPL", "Asia", "Nepal", "2020-03-29", 5., 2., 
  0., 0., 0.172, 0.069, 0., 0., 917., 42., 0.031, 0.001, 49., 0.002, 
  "people tested", 96.3, 2.9136808*^7, 204.43, 25., 5.809, 3.212, 2442.804, 
  15., 260.797, 7.26, 9.5, 37.8, 47.782, 0.3, 70.78}, 
 {"NPL", "Asia", "Nepal", "2020-03-30", 5., 0., 0., 0., 0.172, 0., 0., 0., 
  993., 76., 0.034, 0.003, 55., 0.002, "people tested", 96.3, 2.9136808*^7, 
  204.43, 25., 5.809, 3.212, 2442.804, 15., 260.797, 7.26, 9.5, 37.8, 47.782, 
  0.3, 70.78}, {"NPL", "Asia", "Nepal", "2020-03-31", 5., 0., 0., 0., 0.172, 
  0., 0., 0., 1060., 67., 0.036, 0.002, 64., 0.002, "people tested", 96.3, 
  2.9136808*^7, 204.43, 25., 5.809, 3.212, 2442.804, 15., 260.797, 7.26, 9.5, 
  37.8, 47.782, 0.3, 70.78}, {"NPL", "Asia", "Nepal", "2020-04-01", 5., 0., 
  0., 0., 0.172, 0., 0., 0., 1145., 85., 0.039, 0.003, 65., 0.002, 
  "people tested", 96.3, 2.9136808*^7, 204.43, 25., 5.809, 3.212, 2442.804, 
  15., 260.797, 7.26, 9.5, 37.8, 47.782, 0.3, 70.78}, 
 {"NPL", "Asia", "Nepal", "2020-04-02", 5., 0., 0., 0., 0.172, 0., 0., 0., 
  1185., 40., 0.041, 0.001, 61., 0.002, "people tested", 96.3, 2.9136808*^7, 
  204.43, 25., 5.809, 3.212, 2442.804, 15., 260.797, 7.26, 9.5, 37.8, 47.782, 
  0.3, 70.78}, {"NPL", "Asia", "Nepal", "2020-04-03", 5., 0., 0., 0., 0.172, 
  0., 0., 0., 1308., 123., 0.045, 0.004, 72., 0.002, "people tested", 96.3, 
  2.9136808*^7, 204.43, 25., 5.809, 3.212, 2442.804, 15., 260.797, 7.26, 9.5, 
  37.8, 47.782, 0.3, 70.78}, {"NPL", "Asia", "Nepal", "2020-04-04", 6., 1., 
  0., 0., 0.206, 0.034, 0., 0., 1521., 213., 0.052, 0.007, 92., 0.003, 
  "people tested", 96.3, 2.9136808*^7, 204.43, 25., 5.809, 3.212, 2442.804, 
  15., 260.797, 7.26, 9.5, 37.8, 47.782, 0.3, 70.78}, 
 {"NPL", "Asia", "Nepal", "2020-04-05", 6., 0., 0., 0., 0.206, 0., 0., 0., 
  1642., 121., 0.056, 0.004, 104., 0.004, "people tested", 96.3, 
  2.9136808*^7, 204.43, 25., 5.809, 3.212, 2442.804, 15., 260.797, 7.26, 9.5, 
  37.8, 47.782, 0.3, 70.78}, {"NPL", "Asia", "Nepal", "2020-04-06", 9., 3., 
  0., 0., 0.309, 0.103, 0., 0., 1890., 248., 0.065, 0.009, 128., 0.004, 
  "people tested", 96.3, 2.9136808*^7, 204.43, 25., 5.809, 3.212, 2442.804, 
  15., 260.797, 7.26, 9.5, 37.8, 47.782, 0.3, 70.78}, 
 {"NPL", "Asia", "Nepal", "2020-04-07", 9., 0., 0., 0., 0.309, 0., 0., 0., 
  2122., 232., 0.073, 0.008, 152., 0.005, "people tested", 96.3, 
  2.9136808*^7, 204.43, 25., 5.809, 3.212, 2442.804, 15., 260.797, 7.26, 9.5, 
  37.8, 47.782, 0.3, 70.78}, {"NPL", "Asia", "Nepal", "2020-04-08", 9., 0., 
  0., 0., 0.309, 0., 0., 0., 2366., 244., 0.081, 0.008, 174., 0.006, 
  "people tested", 96.3, 2.9136808*^7, 204.43, 25., 5.809, 3.212, 2442.804, 
  15., 260.797, 7.26, 9.5, 37.8, 47.782, 0.3, 70.78}, 
 {"NPL", "Asia", "Nepal", "2020-04-09", 9., 0., 0., 0., 0.309, 0., 0., 0., 
  2895., 529., 0.099, 0.018, 244., 0.008, "people tested", 96.3, 
  2.9136808*^7, 204.43, 25., 5.809, 3.212, 2442.804, 15., 260.797, 7.26, 9.5, 
  37.8, 47.782, 0.3, 70.78}, {"NPL", "Asia", "Nepal", "2020-04-10", 9., 0., 
  0., 0., 0.309, 0., 0., 0., 3111., 216., 0.107, 0.007, 258., 0.009, 
  "people tested", 96.3, 2.9136808*^7, 204.43, 25., 5.809, 3.212, 2442.804, 
  15., 260.797, 7.26, 9.5, 37.8, 47.782, 0.3, 70.78}, 
 {"NPL", "Asia", "Nepal", "2020-04-11", 9., 0., 0., 0., 0.309, 0., 0., 0., 
  4426., 1315., 0.152, 0.045, 415., 0.014, "people tested", 96.3, 
  2.9136808*^7, 204.43, 25., 5.809, 3.212, 2442.804, 15., 260.797, 7.26, 9.5, 
  37.8, 47.782, 0.3, 70.78}, {"NPL", "Asia", "Nepal", "2020-04-12", 9., 0., 
  0., 0., 0.309, 0., 0., 0., 5184., 758., 0.178, 0.026, 506., 0.017, 
  "people tested", 96.3, 2.9136808*^7, 204.43, 25., 5.809, 3.212, 2442.804, 
  15., 260.797, 7.26, 9.5, 37.8, 47.782, 0.3, 70.78}, 
 {"NPL", "Asia", "Nepal", "2020-04-13", 12., 3., 0., 0., 0.412, 0.103, 0., 
  0., 5691., 507., 0.195, 0.017, 543., 0.019, "people tested", 96.3, 
  2.9136808*^7, 204.43, 25., 5.809, 3.212, 2442.804, 15., 260.797, 7.26, 9.5, 
  37.8, 47.782, 0.3, 70.78}, {"NPL", "Asia", "Nepal", "2020-04-14", 14., 2., 
  0., 0., 0.48, 0.069, 0., 0., 6299., 608., 0.216, 0.021, 597., 0.02, 
  "people tested", 96.3, 2.9136808*^7, 204.43, 25., 5.809, 3.212, 2442.804, 
  15., 260.797, 7.26, 9.5, 37.8, 47.782, 0.3, 70.78}, 
 {"NPL", "Asia", "Nepal", "2020-04-15", 16., 2., 0., 0., 0.549, 0.069, 0., 
  0., 6871., 572., 0.236, 0.02, 644., 0.022, "people tested", 96.3, 
  2.9136808*^7, 204.43, 25., 5.809, 3.212, 2442.804, 15., 260.797, 7.26, 9.5, 
  37.8, 47.782, 0.3, 70.78}, {"NPL", "Asia", "Nepal", "2020-04-16", 16., 0., 
  0., 0., 0.549, 0., 0., 0., 7240., 369., 0.248, 0.013, 621., 0.021, 
  "people tested", 96.3, 2.9136808*^7, 204.43, 25., 5.809, 3.212, 2442.804, 
  15., 260.797, 7.26, 9.5, 37.8, 47.782, 0.3, 70.78}, 
 {"NPL", "Asia", "Nepal", "2020-04-17", 16., 0., 0., 0., 0.549, 0., 0., 0., 
  7458., 218., 0.256, 0.007, 621., 0.021, "people tested", 96.3, 
  2.9136808*^7, 204.43, 25., 5.809, 3.212, 2442.804, 15., 260.797, 7.26, 9.5, 
  37.8, 47.782, 0.3, 70.78}, {"NPL", "Asia", "Nepal", "2020-04-18", 30., 14., 
  0., 0., 1.03, 0.48, 0., 0., 8013., 555., 0.275, 0.019, 512., 0.018, 
  "people tested", 96.3, 2.9136808*^7, 204.43, 25., 5.809, 3.212, 2442.804, 
  15., 260.797, 7.26, 9.5, 37.8, 47.782, 0.3, 70.78}, 
 {"NPL", "Asia", "Nepal", "2020-04-19", 31., 1., 0., 0., 1.064, 0.034, 0., 
  0., 8081., 68., 0.277, 0.002, 414., 0.014, "people tested", 96.3, 
  2.9136808*^7, 204.43, 25., 5.809, 3.212, 2442.804, 15., 260.797, 7.26, 9.5, 
  37.8, 47.782, 0.3, 70.78}, {"NPL", "Asia", "Nepal", "2020-04-20", 31., 0., 
  0., 0., 1.064, 0., 0., 0., 8414., 333., 0.289, 0.011, 389., 0.013, 
  "people tested", 96.3, 2.9136808*^7, 204.43, 25., 5.809, 3.212, 2442.804, 
  15., 260.797, 7.26, 9.5, 37.8, 47.782, 0.3, 70.78}, 
 {"NPL", "Asia", "Nepal", "2020-04-21", 31., 0., 0., 0., 1.064, 0., 0., 0., 
  8763., 349., 0.301, 0.012, 352., 0.012, "people tested", 96.3, 
  2.9136808*^7, 204.43, 25., 5.809, 3.212, 2442.804, 15., 260.797, 7.26, 9.5, 
  37.8, 47.782, 0.3, 70.78}, {"NPL", "Asia", "Nepal", "2020-04-22", 42., 11., 
  0., 0., 1.441, 0.378, 0., 0., 9014., 251., 0.309, 0.009, 306., 0.011, 
  "people tested", 96.3, 2.9136808*^7, 204.43, 25., 5.809, 3.212, 2442.804, 
  15., 260.797, 7.26, 9.5, 37.8, 47.782, 0.3, 70.78}, 
 {"NPL", "Asia", "Nepal", "2020-04-23", 45., 3., 0., 0., 1.544, 0.103, 0., 
  0., 9200., 186., 0.316, 0.006, 280., 0.01, "people tested", 96.3, 
  2.9136808*^7, 204.43, 25., 5.809, 3.212, 2442.804, 15., 260.797, 7.26, 9.5, 
  37.8, 47.782, 0.3, 70.78}, {"NPL", "Asia", "Nepal", "2020-04-24", 48., 3., 
  0., 0., 1.647, 0.103, 0., 0., 9402., 202., 0.323, 0.007, 278., 0.01, 
  "people tested", 96.3, 2.9136808*^7, 204.43, 25., 5.809, 3.212, 2442.804, 
  15., 260.797, 7.26, 9.5, 37.8, 47.782, 0.3, 70.78}, 
 {"NPL", "Asia", "Nepal", "2020-04-25", 49., 1., 0., 0., 1.682, 0.034, 0., 
  0., 9666., 264., 0.332, 0.009, 236., 0.008, "people tested", 96.3, 
  2.9136808*^7, 204.43, 25., 5.809, 3.212, 2442.804, 15., 260.797, 7.26, 9.5, 
  37.8, 47.782, 0.3, 70.78}, {"NPL", "Asia", "Nepal", "2020-04-26", 49., 0., 
  0., 0., 1.682, 0., 0., 0., 9931., 265., 0.341, 0.009, 264., 0.009, 
  "people tested", 96.3, 2.9136808*^7, 204.43, 25., 5.809, 3.212, 2442.804, 
  15., 260.797, 7.26, 9.5, 37.8, 47.782, 0.3, 70.78}, 
 {"NPL", "Asia", "Nepal", "2020-04-27", 52., 3., 0., 0., 1.785, 0.103, 0., 
  0., 10471., 540., 0.359, 0.019, 294., 0.01, "people tested", 96.3, 
  2.9136808*^7, 204.43, 25., 5.809, 3.212, 2442.804, 15., 260.797, 7.26, 9.5, 
  37.8, 47.782, 0.3, 70.78}, {"NPL", "Asia", "Nepal", "2020-04-28", 52., 0., 
  0., 0., 1.785, 0., 0., 0., 10807., 336., 0.371, 0.012, 292., 0.01, 
  "people tested", 96.3, 2.9136808*^7, 204.43, 25., 5.809, 3.212, 2442.804, 
  15., 260.797, 7.26, 9.5, 37.8, 47.782, 0.3, 70.78}, 
 {"NPL", "Asia", "Nepal", "2020-04-29", 54., 2., 0., 0., 1.853, 0.069, 0., 
  0., 11524., 717., 0.396, 0.025, 359., 0.012, "people tested", 96.3, 
  2.9136808*^7, 204.43, 25., 5.809, 3.212, 2442.804, 15., 260.797, 7.26, 9.5, 
  37.8, 47.782, 0.3, 70.78}, {"NPL", "Asia", "Nepal", "2020-04-30", 57., 3., 
  0., 0., 1.956, 0.103, 0., 0., 12011., 487., 0.412, 0.017, 402., 0.014, 
  "people tested", 96.3, 2.9136808*^7, 204.43, 25., 5.809, 3.212, 2442.804, 
  15., 260.797, 7.26, 9.5, 37.8, 47.782, 0.3, 70.78}, 
 {"NPL", "Asia", "Nepal", "2020-05-01", 57., 0., 0., 0., 1.956, 0., 0., 0., 
  12577., 566., 0.432, 0.019, 454., 0.016, "people tested", 96.3, 
  2.9136808*^7, 204.43, 25., 5.809, 3.212, 2442.804, 15., 260.797, 7.26, 9.5, 
  37.8, 47.782, 0.3, 70.78}, {"NPL", "Asia", "Nepal", "2020-05-02", 59., 2., 
  0., 0., 2.025, 0.069, 0., 0., 13098., 521., 0.45, 0.018, 490., 0.017, 
  "people tested", 96.3, 2.9136808*^7, 204.43, 25., 5.809, 3.212, 2442.804, 
  15., 260.797, 7.26, 9.5, 37.8, 47.782, 0.3, 70.78}, 
 {"NPL", "Asia", "Nepal", "2020-05-03", 59., 0., 0., 0., 2.025, 0., 0., 0., 
  13424., 326., 0.461, 0.011, 499., 0.017, "people tested", 96.3, 
  2.9136808*^7, 204.43, 25., 5.809, 3.212, 2442.804, 15., 260.797, 7.26, 9.5, 
  37.8, 47.782, 0.3, 70.78}, {"NPL", "Asia", "Nepal", "2020-05-04", 75., 16., 
  0., 0., 2.574, 0.549, 0., 0., 13640., 216., 0.468, 0.007, 453., 0.016, 
  "people tested", 96.3, 2.9136808*^7, 204.43, 25., 5.809, 3.212, 2442.804, 
  15., 260.797, 7.26, 9.5, 37.8, 47.782, 0.3, 70.78}, 
 {"NPL", "Asia", "Nepal", "2020-05-05", 82., 7., 0., 0., 2.814, 0.24, 0., 0., 
  13850., 210., 0.475, 0.007, 435., 0.015, "people tested", 96.3, 
  2.9136808*^7, 204.43, 25., 5.809, 3.212, 2442.804, 15., 260.797, 7.26, 9.5, 
  37.8, 47.782, 0.3, 70.78}, {"NPL", "Asia", "Nepal", "2020-05-06", 82., 0., 
  0., 0., 2.814, 0., 0., 0., 14096., 246., 0.484, 0.008, 367., 0.013, 
  "people tested", 96.3, 2.9136808*^7, 204.43, 25., 5.809, 3.212, 2442.804, 
  15., 260.797, 7.26, 9.5, 37.8, 47.782, 0.3, 70.78}, 
 {"NPL", "Asia", "Nepal", "2020-05-07", 99., 17., 0., 0., 3.398, 0.583, 0., 
  0., 14511., 415., 0.498, 0.014, 357., 0.012, "people tested", 92.59, 
  2.9136808*^7, 204.43, 25., 5.809, 3.212, 2442.804, 15., 260.797, 7.26, 9.5, 
  37.8, 47.782, 0.3, 70.78}, {"NPL", "Asia", "Nepal", "2020-05-08", 101., 2., 
  0., 0., 3.466, 0.069, 0., 0., 15492., 981., 0.532, 0.034, 416., 0.014, 
  "people tested", 92.59, 2.9136808*^7, 204.43, 25., 5.809, 3.212, 2442.804, 
  15., 260.797, 7.26, 9.5, 37.8, 47.782, 0.3, 70.78}, 
 {"NPL", "Asia", "Nepal", "2020-05-09", 101., 0., 0., 0., 3.466, 0., 0., 0., 
  16309., 817., 0.56, 0.028, 459., 0.016, "people tested", 92.59, 
  2.9136808*^7, 204.43, 25., 5.809, 3.212, 2442.804, 15., 260.797, 7.26, 9.5, 
  37.8, 47.782, 0.3, 70.78}, {"NPL", "Asia", "Nepal", "2020-05-10", 109., 8., 
  0., 0., 3.741, 0.275, 0., 0., 16898., 589., 0.58, 0.02, 496., 0.017, 
  "people tested", 92.59, 2.9136808*^7, 204.43, 25., 5.809, 3.212, 2442.804, 
  15., 260.797, 7.26, 9.5, 37.8, 47.782, 0.3, 70.78}, 
 {"NPL", "Asia", "Nepal", "2020-05-11", 120., 11., 0., 0., 4.119, 0.378, 0., 
  0., 17809., 911., 0.611, 0.031, 596., 0.02, "people tested", 92.59, 
  2.9136808*^7, 204.43, 25., 5.809, 3.212, 2442.804, 15., 260.797, 7.26, 9.5, 
  37.8, 47.782, 0.3, 70.78}, {"NPL", "Asia", "Nepal", "2020-05-12", 134., 
  14., 0., 0., 4.599, 0.48, 0., 0., 18964., 1155., 0.651, 0.04, 731., 0.025, 
  "people tested", 92.59, 2.9136808*^7, 204.43, 25., 5.809, 3.212, 2442.804, 
  15., 260.797, 7.26, 9.5, 37.8, 47.782, 0.3, 70.78}, 
 {"NPL", "Asia", "Nepal", "2020-05-13", 217., 83., 0., 0., 7.448, 2.849, 0., 
  0., 21340., 2376., 0.732, 0.082, 1035., 0.036, "people tested", 92.59, 
  2.9136808*^7, 204.43, 25., 5.809, 3.212, 2442.804, 15., 260.797, 7.26, 9.5, 
  37.8, 47.782, 0.3, 70.78}, {"NPL", "Asia", "Nepal", "2020-05-14", 219., 2., 
  0., 0., 7.516, 0.069, 0., 0., 22664., 1324., 0.778, 0.045, 1165., 0.04, 
  "people tested", 92.59, 2.9136808*^7, 204.43, 25., 5.809, 3.212, 2442.804, 
  15., 260.797, 7.26, 9.5, 37.8, 47.782, 0.3, 70.78}, 
 {"NPL", "Asia", "Nepal", "2020-05-15", 258., 39., 0., 0., 8.855, 1.339, 0., 
  0., 23914., 1250., 0.821, 0.043, 1203., 0.041, "people tested", 92.59, 
  2.9136808*^7, 204.43, 25., 5.809, 3.212, 2442.804, 15., 260.797, 7.26, 9.5, 
  37.8, 47.782, 0.3, 70.78}, {"NPL", "Asia", "Nepal", "2020-05-16", 276., 
  18., 0., 0., 9.473, 0.618, 0., 0., 26691., 2777., 0.916, 0.095, 1483., 
  0.051, "people tested", 92.59, 2.9136808*^7, 204.43, 25., 5.809, 3.212, 
  2442.804, 15., 260.797, 7.26, 9.5, 37.8, 47.782, 0.3, 70.78}, 
 {"NPL", "Asia", "Nepal", "2020-05-17", 291., 15., 1., 1., 9.987, 0.515, 
  0.034, 0.034, 28161., 1470., 0.967, 0.05, 1609., 0.055, "people tested", 
  92.59, 2.9136808*^7, 204.43, 25., 5.809, 3.212, 2442.804, 15., 260.797, 
  7.26, 9.5, 37.8, 47.782, 0.3, 70.78}, {"NPL", "Asia", "Nepal", 
  "2020-05-18", 304., 13., 2., 1., 10.434, 0.446, 0.069, 0.034, 30724., 
  2563., 1.054, 0.088, 1845., 0.063, "people tested", 92.59, 2.9136808*^7, 
  204.43, 25., 5.809, 3.212, 2442.804, 15., 260.797, 7.26, 9.5, 37.8, 47.782, 
  0.3, 70.78}, {"NPL", "Asia", "Nepal", "2020-05-19", 375., 71., 2., 0., 
  12.87, 2.437, 0.069, 0., 33006., 2282., 1.133, 0.078, 2006., 0.069, 
  "people tested", 92.59, 2.9136808*^7, 204.43, 25., 5.809, 3.212, 2442.804, 
  15., 260.797, 7.26, 9.5, 37.8, 47.782, 0.3, 70.78}, 
 {"NPL", "Asia", "Nepal", "2020-05-20", 402., 27., 2., 0., 13.797, 0.927, 
  0.069, 0., 35494., 2488., 1.218, 0.085, 2022., 0.069, "people tested", 
  92.59, 2.9136808*^7, 204.43, 25., 5.809, 3.212, 2442.804, 15., 260.797, 
  7.26, 9.5, 37.8, 47.782, 0.3, 70.78}, {"NPL", "Asia", "Nepal", 
  "2020-05-21", 444., 42., 2., 0., 15.238, 1.441, 0.069, 0., 38737., 3243., 
  1.329, 0.111, 2296., 0.079, "people tested", 92.59, 2.9136808*^7, 204.43, 
  25., 5.809, 3.212, 2442.804, 15., 260.797, 7.26, 9.5, 37.8, 47.782, 0.3, 
  70.78}, {"NPL", "Asia", "Nepal", "2020-05-22", 487., 43., 3., 1., 16.714, 
  1.476, 0.103, 0.034, 42517., 3780., 1.459, 0.13, 2658., 0.091, 
  "people tested", 92.59, 2.9136808*^7, 204.43, 25., 5.809, 3.212, 2442.804, 
  15., 260.797, 7.26, 9.5, 37.8, 47.782, 0.3, 70.78}, 
 {"NPL", "Asia", "Nepal", "2020-05-23", 548., 61., 3., 0., 18.808, 2.094, 
  0.103, 0., 45959., 3442., 1.577, 0.118, 2753., 0.094, "people tested", 
  92.59, 2.9136808*^7, 204.43, 25., 5.809, 3.212, 2442.804, 15., 260.797, 
  7.26, 9.5, 37.8, 47.782, 0.3, 70.78}, {"NPL", "Asia", "Nepal", 
  "2020-05-24", 584., 36., 3., 0., 20.043, 1.236, 0.103, 0., 48815., 2856., 
  1.675, 0.098, 2951., 0.101, "people tested", 92.59, 2.9136808*^7, 204.43, 
  25., 5.809, 3.212, 2442.804, 15., 260.797, 7.26, 9.5, 37.8, 47.782, 0.3, 
  70.78}, {"NPL", "Asia", "Nepal", "2020-05-25", 603., 19., 3., 0., 20.695, 
  0.652, 0.103, 0., 51642., 2827., 1.772, 0.097, 2988., 0.103, 
  "people tested", 92.59, 2.9136808*^7, 204.43, 25., 5.809, 3.212, 2442.804, 
  15., 260.797, 7.26, 9.5, 37.8, 47.782, 0.3, 70.78}, 
 {"NPL", "Asia", "Nepal", "2020-05-26", 682., 79., 4., 1., 23.407, 2.711, 
  0.137, 0.034, 54697., 3055., 1.877, 0.105, 3099., 0.106, "people tested", 
  92.59, 2.9136808*^7, 204.43, 25., 5.809, 3.212, 2442.804, 15., 260.797, 
  7.26, 9.5, 37.8, 47.782, 0.3, 70.78}, {"NPL", "Asia", "Nepal", 
  "2020-05-27", 772., 90., 4., 0., 26.496, 3.089, 0.137, 0., 58277., 3580., 
  2., 0.123, 3255., 0.112, "people tested", 92.59, 2.9136808*^7, 204.43, 25., 
  5.809, 3.212, 2442.804, 15., 260.797, 7.26, 9.5, 37.8, 47.782, 0.3, 70.78}, 
 {"NPL", "Asia", "Nepal", "2020-05-28", 886., 114., 4., 0., 30.408, 3.913, 
  0.137, 0., 60916., 2639., 2.091, 0.091, 3168., 0.109, "people tested", 
  92.59, 2.9136808*^7, 204.43, 25., 5.809, 3.212, 2442.804, 15., 260.797, 
  7.26, 9.5, 37.8, 47.782, 0.3, 70.78}, {"NPL", "Asia", "Nepal", 
  "2020-05-29", 1042., 156., 5., 1., 35.762, 5.354, 0.172, 0.034, 64154., 
  3238., 2.202, 0.111, 3091., 0.106, "people tested", 92.59, 2.9136808*^7, 
  204.43, 25., 5.809, 3.212, 2442.804, 15., 260.797, 7.26, 9.5, 37.8, 47.782, 
  0.3, 70.78}, {"NPL", "Asia", "Nepal", "2020-05-30", 1212., 170., 6., 1., 
  41.597, 5.835, 0.206, 0.034, 66729., 2575., 2.29, 0.088, 2967., 0.102, 
  "people tested", 92.59, 2.9136808*^7, 204.43, 25., 5.809, 3.212, 2442.804, 
  15., 260.797, 7.26, 9.5, 37.8, 47.782, 0.3, 70.78}, 
 {"NPL", "Asia", "Nepal", "2020-05-31", 1401., 189., 6., 0., 48.084, 6.487, 
  0.206, 0., 69587., 2858., 2.388, 0.098, 2967., 0.102, "people tested", 
  92.59, 2.9136808*^7, 204.43, 25., 5.809, 3.212, 2442.804, 15., 260.797, 
  7.26, 9.5, 37.8, 47.782, 0.3, 70.78}, {"NPL", "Asia", "Nepal", 
  "2020-06-01", 1572., 171., 8., 2., 53.952, 5.869, 0.275, 0.069, 71903., 
  2316., 2.468, 0.079, 2894., 0.099, "people tested", 92.59, 2.9136808*^7, 
  204.43, 25., 5.809, 3.212, 2442.804, 15., 260.797, 7.26, 9.5, 37.8, 47.782, 
  0.3, 70.78}, {"NPL", "Asia", "Nepal", "2020-06-02", 1798., 226., 8., 0., 
  61.709, 7.757, 0.275, 0., 75343., 3440., 2.586, 0.118, 2949., 0.101, 
  "people tested", 92.59, 2.9136808*^7, 204.43, 25., 5.809, 3.212, 2442.804, 
  15., 260.797, 7.26, 9.5, 37.8, 47.782, 0.3, 70.78}, 
 {"NPL", "Asia", "Nepal", "2020-06-03", 2099., 301., 8., 0., 72.039, 10.331, 
  0.275, 0., 80267., 4924., 2.755, 0.169, 3141., 0.108, "people tested", 
  92.59, 2.9136808*^7, 204.43, 25., 5.809, 3.212, 2442.804, 15., 260.797, 
  7.26, 9.5, 37.8, 47.782, 0.3, 70.78}, {"NPL", "Asia", "Nepal", 
  "2020-06-04", 2300., 201., 9., 1., 78.938, 6.898, 0.309, 0.034, 84134., 
  3867., 2.888, 0.133, 3317., 0.114, "people tested", 92.59, 2.9136808*^7, 
  204.43, 25., 5.809, 3.212, 2442.804, 15., 260.797, 7.26, 9.5, 37.8, 47.782, 
  0.3, 70.78}, {"NPL", "Asia", "Nepal", "2020-06-05", 2634., 334., 10., 1., 
  90.401, 11.463, 0.343, 0.034, 88366., 4232., 3.033, 0.145, 3459., 0.119, 
  "people tested", 92.59, 2.9136808*^7, 204.43, 25., 5.809, 3.212, 2442.804, 
  15., 260.797, 7.26, 9.5, 37.8, 47.782, 0.3, 70.78}, 
 {"NPL", "Asia", "Nepal", "2020-06-06", 2912., 278., 11., 1., 99.942, 9.541, 
  0.378, 0.034, 92477., 4111., 3.174, 0.141, 3678., 0.126, "people tested", 
  92.59, 2.9136808*^7, 204.43, 25., 5.809, 3.212, 2442.804, 15., 260.797, 
  7.26, 9.5, 37.8, 47.782, 0.3, 70.78}, {"NPL", "Asia", "Nepal", 
  "2020-06-07", 2912., 0., 11., 0., 99.942, 0., 0.378, 0., 96205., 3728., 
  3.302, 0.128, 3803., 0.131, "people tested", 92.59, 2.9136808*^7, 204.43, 
  25., 5.809, 3.212, 2442.804, 15., 260.797, 7.26, 9.5, 37.8, 47.782, 0.3, 
  70.78}, {"NPL", "Asia", "Nepal", "2020-06-08", 3448., 536., 13., 2., 
  118.338, 18.396, 0.446, 0.069, 100971., 4766., 3.465, 0.164, 4153., 0.143, 
  "people tested", 92.59, 2.9136808*^7, 204.43, 25., 5.809, 3.212, 2442.804, 
  15., 260.797, 7.26, 9.5, 37.8, 47.782, 0.3, 70.78}, 
 {"NPL", "Asia", "Nepal", "2020-06-09", 3762., 314., 14., 1., 129.115, 
  10.777, 0.48, 0.034, 106330., 5359., 3.649, 0.184, 4427., 0.152, 
  "people tested", 92.59, 2.9136808*^7, 204.43, 25., 5.809, 3.212, 2442.804, 
  15., 260.797, 7.26, 9.5, 37.8, 47.782, 0.3, 70.78}, 
 {"NPL", "Asia", "Nepal", "2020-06-10", 4085., 323., 15., 1., 140.201, 
  11.086, 0.515, 0.034, 110744., 4414., 3.801, 0.151, 4354., 0.149, 
  "people tested", 92.59, 2.9136808*^7, 204.43, 25., 5.809, 3.212, 2442.804, 
  15., 260.797, 7.26, 9.5, 37.8, 47.782, 0.3, 70.78}, 
 {"NPL", "Asia", "Nepal", "2020-06-11", 4364., 279., 15., 0., 149.776, 9.576, 
  0.515, 0., 115937., 5193., 3.979, 0.178, 4543., 0.156, "people tested", 
  92.59, 2.9136808*^7, 204.43, 25., 5.809, 3.212, 2442.804, 15., 260.797, 
  7.26, 9.5, 37.8, 47.782, 0.3, 70.78}, {"NPL", "Asia", "Nepal", 
  "2020-06-12", 4614., 250., 15., 0., 158.356, 8.58, 0.515, 0., 121862., 
  5925., 4.182, 0.203, 4785., 0.164, "people tested", 87.04, 2.9136808*^7, 
  204.43, 25., 5.809, 3.212, 2442.804, 15., 260.797, 7.26, 9.5, 37.8, 47.782, 
  0.3, 70.78}, {"NPL", "Asia", "Nepal", "2020-06-13", 5062., 448., 16., 1., 
  173.732, 15.376, 0.549, 0.034, 127288., 5426., 4.369, 0.186, 4973., 0.171, 
  "people tested", 87.04, 2.9136808*^7, 204.43, 25., 5.809, 3.212, 2442.804, 
  15., 260.797, 7.26, 9.5, 37.8, 47.782, 0.3, 70.78}, 
 {"NPL", "Asia", "Nepal", "2020-06-14", 5335., 273., 18., 2., 183.102, 9.37, 
  0.618, 0.069, 133377., 6089., 4.578, 0.209, 5310., 0.182, "people tested", 
  87.04, 2.9136808*^7, 204.43, 25., 5.809, 3.212, 2442.804, 15., 260.797, 
  7.26, 9.5, 37.8, 47.782, 0.3, 70.78}, {"NPL", "Asia", "Nepal", 
  "2020-06-15", 5760., 425., 19., 1., 197.688, 14.586, 0.652, 0.034, "", "", 
  "", "", "", "", "", 87.04, 2.9136808*^7, 204.43, 25., 5.809, 3.212, 
  2442.804, 15., 260.797, 7.26, 9.5, 37.8, 47.782, 0.3, 70.78}, 
 {"NPL", "Asia", "Nepal", "2020-06-16", 6211., 451., 19., 0., 213.167, 
  15.479, 0.652, 0., "", "", "", "", "", "", "", 87.04, 2.9136808*^7, 204.43, 
  25., 5.809, 3.212, 2442.804, 15., 260.797, 7.26, 9.5, 37.8, 47.782, 0.3, 
  70.78}, {"NPL", "Asia", "Nepal", "2020-06-17", 6591., 380., 19., 0., 
  226.209, 13.042, 0.652, 0., "", "", "", "", "", "", "", 87.04, 
  2.9136808*^7, 204.43, 25., 5.809, 3.212, 2442.804, 15., 260.797, 7.26, 9.5, 
  37.8, 47.782, 0.3, 70.78}, {"NPL", "Asia", "Nepal", "2020-06-18", 7177., 
  586., 20., 1., 246.321, 20.112, 0.686, 0.034, "", "", "", "", "", "", "", 
  87.04, 2.9136808*^7, 204.43, 25., 5.809, 3.212, 2442.804, 15., 260.797, 
  7.26, 9.5, 37.8, 47.782, 0.3, 70.78}, {"NPL", "Asia", "Nepal", 
  "2020-06-19", 7848., 671., 22., 2., 269.35, 23.029, 0.755, 0.069, "", "", 
  "", "", "", "", "", 87.04, 2.9136808*^7, 204.43, 25., 5.809, 3.212, 
  2442.804, 15., 260.797, 7.26, 9.5, 37.8, 47.782, 0.3, 70.78}, 
 {"NPL", "Asia", "Nepal", "2020-06-20", 8274., 426., 22., 0., 283.971, 
  14.621, 0.755, 0., "", "", "", "", "", "", "", 87.04, 2.9136808*^7, 204.43, 
  25., 5.809, 3.212, 2442.804, 15., 260.797, 7.26, 9.5, 37.8, 47.782, 0.3, 
  70.78}, {"NPL", "Asia", "Nepal", "2020-06-21", 8605., 331., 22., 0., 
  295.331, 11.36, 0.755, 0., "", "", "", "", "", "", "", 87.04, 2.9136808*^7, 
  204.43, 25., 5.809, 3.212, 2442.804, 15., 260.797, 7.26, 9.5, 37.8, 47.782, 
  0.3, 70.78}, {"NPL", "Asia", "Nepal", "2020-06-22", 9026., 421., 23., 1., 
  309.78, 14.449, 0.789, 0.034, "", "", "", "", "", "", "", 87.04, 
  2.9136808*^7, 204.43, 25., 5.809, 3.212, 2442.804, 15., 260.797, 7.26, 9.5, 
  37.8, 47.782, 0.3, 70.78}, {"NPL", "Asia", "Nepal", "2020-06-23", 9026., 
  0., 23., 0., 309.78, 0., 0.789, 0., "", "", "", "", "", "", "", 87.04, 
  2.9136808*^7, 204.43, 25., 5.809, 3.212, 2442.804, 15., 260.797, 7.26, 9.5, 
  37.8, 47.782, 0.3, 70.78}, {"NPL", "Asia", "Nepal", "2020-06-24", 9026., 
  0., 23., 0., 309.78, 0., 0.789, 0., "", "", "", "", "", "", "", 87.04, 
  2.9136808*^7, 204.43, 25., 5.809, 3.212, 2442.804, 15., 260.797, 7.26, 9.5, 
  37.8, 47.782, 0.3, 70.78}, {"NPL", "Asia", "Nepal", "2020-06-25", 10728., 
  1702., 23., 0., 368.194, 58.414, 0.789, 0., "", "", "", "", "", "", "", 
  87.04, 2.9136808*^7, 204.43, 25., 5.809, 3.212, 2442.804, 15., 260.797, 
  7.26, 9.5, 37.8, 47.782, 0.3, 70.78}, {"NPL", "Asia", "Nepal", 
  "2020-06-26", 11162., 434., 26., 3., 383.089, 14.895, 0.892, 0.103, "", "", 
  "", "", "", "", "", 87.04, 2.9136808*^7, 204.43, 25., 5.809, 3.212, 
  2442.804, 15., 260.797, 7.26, 9.5, 37.8, 47.782, 0.3, 70.78}, 
 {"NPL", "Asia", "Nepal", "2020-06-27", 11755., 593., 27., 1., 403.442, 
  20.352, 0.927, 0.034, "", "", "", "", "", "", "", 87.04, 2.9136808*^7, 
  204.43, 25., 5.809, 3.212, 2442.804, 15., 260.797, 7.26, 9.5, 37.8, 47.782, 
  0.3, 70.78}, {"NPL", "Asia", "Nepal", "2020-06-28", 11755., 0., 27., 0., 
  403.442, 0., 0.927, 0., "", "", "", "", "", "", "", 87.04, 2.9136808*^7, 
  204.43, 25., 5.809, 3.212, 2442.804, 15., 260.797, 7.26, 9.5, 37.8, 47.782, 
  0.3, 70.78}, {"NPL", "Asia", "Nepal", "2020-06-29", 12772., 1017., 28., 1., 
  438.346, 34.904, 0.961, 0.034, "", "", "", "", "", "", "", 87.04, 
  2.9136808*^7, 204.43, 25., 5.809, 3.212, 2442.804, 15., 260.797, 7.26, 9.5, 
  37.8, 47.782, 0.3, 70.78}, {"NPL", "Asia", "Nepal", "2020-06-30", 13248., 
  476., 29., 1., 454.683, 16.337, 0.995, 0.034, "", "", "", "", "", "", "", 
  "", 2.9136808*^7, 204.43, 25., 5.809, 3.212, 2442.804, 15., 260.797, 7.26, 
  9.5, 37.8, 47.782, 0.3, 70.78}, {"NPL", "Asia", "Nepal", "2020-07-01", 
  13564., 316., 29., 0., 465.528, 10.845, 0.995, 0., "", "", "", "", "", "", 
  "", "", 2.9136808*^7, 204.43, 25., 5.809, 3.212, 2442.804, 15., 260.797, 
  7.26, 9.5, 37.8, 47.782, 0.3, 70.78}, {"NPL", "Asia", "Nepal", 
  "2020-07-02", 14046., 482., 30., 1., 482.071, 16.543, 1.03, 0.034, "", "", 
  "", "", "", "", "", "", 2.9136808*^7, 204.43, 25., 5.809, 3.212, 2442.804, 
  15., 260.797, 7.26, 9.5, 37.8, 47.782, 0.3, 70.78}, 
 {"NPL", "Asia", "Nepal", "2020-07-03", 14519., 473., 31., 1., 498.304, 
  16.234, 1.064, 0.034, "", "", "", "", "", "", "", "", 2.9136808*^7, 204.43, 
  25., 5.809, 3.212, 2442.804, 15., 260.797, 7.26, 9.5, 37.8, 47.782, 0.3, 
  70.78}, {"NPL", "Asia", "Nepal", "2020-07-04", 15259., 740., 32., 1., 
  523.702, 25.397, 1.098, 0.034, "", "", "", "", "", "", "", "", 
  2.9136808*^7, 204.43, 25., 5.809, 3.212, 2442.804, 15., 260.797, 7.26, 9.5, 
  37.8, 47.782, 0.3, 70.78}, {"NPL", "Asia", "Nepal", "2020-07-05", 15491., 
  232., 34., 2., 531.664, 7.962, 1.167, 0.069, "", "", "", "", "", "", "", 
  "", 2.9136808*^7, 204.43, 25., 5.809, 3.212, 2442.804, 15., 260.797, 7.26, 
  9.5, 37.8, 47.782, 0.3, 70.78}, {"NPL", "Asia", "Nepal", "2020-07-06", 
  15784., 293., 34., 0., 541.72, 10.056, 1.167, 0., "", "", "", "", "", "", 
  "", "", 2.9136808*^7, 204.43, 25., 5.809, 3.212, 2442.804, 15., 260.797, 
  7.26, 9.5, 37.8, 47.782, 0.3, 70.78}, {"NPL", "Asia", "Nepal", 
  "2020-07-07", 15964., 180., 35., 1., 547.898, 6.178, 1.201, 0.034, "", "", 
  "", "", "", "", "", "", 2.9136808*^7, 204.43, 25., 5.809, 3.212, 2442.804, 
  15., 260.797, 7.26, 9.5, 37.8, 47.782, 0.3, 70.78}, 
 {"NPL", "Asia", "Nepal", "2020-07-08", 15964., 0., 35., 0., 547.898, 0., 
  1.201, 0., "", "", "", "", "", "", "", "", 2.9136808*^7, 204.43, 25., 
  5.809, 3.212, 2442.804, 15., 260.797, 7.26, 9.5, 37.8, 47.782, 0.3, 70.78}, 
 {"NLD", "Europe", "Netherlands", "2019-12-31", 0., 0., 0., 0., 0., 0., 0., 
  0., "", "", "", "", "", "", "", "", 1.7134873*^7, 508.544, 43.2, 18.779, 
  11.881, 48472.545, "", 109.361, 5.29, 24.4, 27.3, "", 3.32, 82.28}, 
 {"NLD", "Europe", "Netherlands", "2020-01-01", 0., 0., 0., 0., 0., 0., 0., 
  0., "", "", "", "", "", "", "", 0., 1.7134873*^7, 508.544, 43.2, 18.779, 
  11.881, 48472.545, "", 109.361, 5.29, 24.4, 27.3, "", 3.32, 82.28}, 
 {"NLD", "Europe", "Netherlands", "2020-01-02", 0., 0., 0., 0., 0., 0., 0., 
  0., "", "", "", "", "", "", "", 0., 1.7134873*^7, 508.544, 43.2, 18.779, 
  11.881, 48472.545, "", 109.361, 5.29, 24.4, 27.3, "", 3.32, 82.28}, 
 {"NLD", "Europe", "Netherlands", "2020-01-03", 0., 0., 0., 0., 0., 0., 0., 
  0., "", "", "", "", "", "", "", 0., 1.7134873*^7, 508.544, 43.2, 18.779, 
  11.881, 48472.545, "", 109.361, 5.29, 24.4, 27.3, "", 3.32, 82.28}, 
 {"NLD", "Europe", "Netherlands", "2020-01-04", 0., 0., 0., 0., 0., 0., 0., 
  0., "", "", "", "", "", "", "", 0., 1.7134873*^7, 508.544, 43.2, 18.779, 
  11.881, 48472.545, "", 109.361, 5.29, 24.4, 27.3, "", 3.32, 82.28}, 
 {"NLD", "Europe", "Netherlands", "2020-01-05", 0., 0., 0., 0., 0., 0., 0., 
  0., "", "", "", "", "", "", "", 0., 1.7134873*^7, 508.544, 43.2, 18.779, 
  11.881, 48472.545, "", 109.361, 5.29, 24.4, 27.3, "", 3.32, 82.28}, 
 {"NLD", "Europe", "Netherlands", "2020-01-06", 0., 0., 0., 0., 0., 0., 0., 
  0., "", "", "", "", "", "", "", 0., 1.7134873*^7, 508.544, 43.2, 18.779, 
  11.881, 48472.545, "", 109.361, 5.29, 24.4, 27.3, "", 3.32, 82.28}, 
 {"NLD", "Europe", "Netherlands", "2020-01-07", 0., 0., 0., 0., 0., 0., 0., 
  0., "", "", "", "", "", "", "", 0., 1.7134873*^7, 508.544, 43.2, 18.779, 
  11.881, 48472.545, "", 109.361, 5.29, 24.4, 27.3, "", 3.32, 82.28}, 
 {"NLD", "Europe", "Netherlands", "2020-01-08", 0., 0., 0., 0., 0., 0., 0., 
  0., "", "", "", "", "", "", "", 0., 1.7134873*^7, 508.544, 43.2, 18.779, 
  11.881, 48472.545, "", 109.361, 5.29, 24.4, 27.3, "", 3.32, 82.28}, 
 {"NLD", "Europe", "Netherlands", "2020-01-09", 0., 0., 0., 0., 0., 0., 0., 
  0., "", "", "", "", "", "", "", 0., 1.7134873*^7, 508.544, 43.2, 18.779, 
  11.881, 48472.545, "", 109.361, 5.29, 24.4, 27.3, "", 3.32, 82.28}, 
 {"NLD", "Europe", "Netherlands", "2020-01-10", 0., 0., 0., 0., 0., 0., 0., 
  0., "", "", "", "", "", "", "", 0., 1.7134873*^7, 508.544, 43.2, 18.779, 
  11.881, 48472.545, "", 109.361, 5.29, 24.4, 27.3, "", 3.32, 82.28}, 
 {"NLD", "Europe", "Netherlands", "2020-01-11", 0., 0., 0., 0., 0., 0., 0., 
  0., "", "", "", "", "", "", "", 0., 1.7134873*^7, 508.544, 43.2, 18.779, 
  11.881, 48472.545, "", 109.361, 5.29, 24.4, 27.3, "", 3.32, 82.28}, 
 {"NLD", "Europe", "Netherlands", "2020-01-12", 0., 0., 0., 0., 0., 0., 0., 
  0., "", "", "", "", "", "", "", 0., 1.7134873*^7, 508.544, 43.2, 18.779, 
  11.881, 48472.545, "", 109.361, 5.29, 24.4, 27.3, "", 3.32, 82.28}, 
 {"NLD", "Europe", "Netherlands", "2020-01-13", 0., 0., 0., 0., 0., 0., 0., 
  0., "", "", "", "", "", "", "", 0., 1.7134873*^7, 508.544, 43.2, 18.779, 
  11.881, 48472.545, "", 109.361, 5.29, 24.4, 27.3, "", 3.32, 82.28}, 
 {"NLD", "Europe", "Netherlands", "2020-01-14", 0., 0., 0., 0., 0., 0., 0., 
  0., "", "", "", "", "", "", "", 0., 1.7134873*^7, 508.544, 43.2, 18.779, 
  11.881, 48472.545, "", 109.361, 5.29, 24.4, 27.3, "", 3.32, 82.28}, 
 {"NLD", "Europe", "Netherlands", "2020-01-15", 0., 0., 0., 0., 0., 0., 0., 
  0., "", "", "", "", "", "", "", 0., 1.7134873*^7, 508.544, 43.2, 18.779, 
  11.881, 48472.545, "", 109.361, 5.29, 24.4, 27.3, "", 3.32, 82.28}, 
 {"NLD", "Europe", "Netherlands", "2020-01-16", 0., 0., 0., 0., 0., 0., 0., 
  0., "", "", "", "", "", "", "", 0., 1.7134873*^7, 508.544, 43.2, 18.779, 
  11.881, 48472.545, "", 109.361, 5.29, 24.4, 27.3, "", 3.32, 82.28}, 
 {"NLD", "Europe", "Netherlands", "2020-01-17", 0., 0., 0., 0., 0., 0., 0., 
  0., "", "", "", "", "", "", "", 0., 1.7134873*^7, 508.544, 43.2, 18.779, 
  11.881, 48472.545, "", 109.361, 5.29, 24.4, 27.3, "", 3.32, 82.28}, 
 {"NLD", "Europe", "Netherlands", "2020-01-18", 0., 0., 0., 0., 0., 0., 0., 
  0., "", "", "", "", "", "", "", 0., 1.7134873*^7, 508.544, 43.2, 18.779, 
  11.881, 48472.545, "", 109.361, 5.29, 24.4, 27.3, "", 3.32, 82.28}, 
 {"NLD", "Europe", "Netherlands", "2020-01-19", 0., 0., 0., 0., 0., 0., 0., 
  0., "", "", "", "", "", "", "", 0., 1.7134873*^7, 508.544, 43.2, 18.779, 
  11.881, 48472.545, "", 109.361, 5.29, 24.4, 27.3, "", 3.32, 82.28}, 
 {"NLD", "Europe", "Netherlands", "2020-01-20", 0., 0., 0., 0., 0., 0., 0., 
  0., "", "", "", "", "", "", "", 0., 1.7134873*^7, 508.544, 43.2, 18.779, 
  11.881, 48472.545, "", 109.361, 5.29, 24.4, 27.3, "", 3.32, 82.28}, 
 {"NLD", "Europe", "Netherlands", "2020-01-21", 0., 0., 0., 0., 0., 0., 0., 
  0., "", "", "", "", "", "", "", 0., 1.7134873*^7, 508.544, 43.2, 18.779, 
  11.881, 48472.545, "", 109.361, 5.29, 24.4, 27.3, "", 3.32, 82.28}, 
 {"NLD", "Europe", "Netherlands", "2020-01-22", 0., 0., 0., 0., 0., 0., 0., 
  0., "", "", "", "", "", "", "", 0., 1.7134873*^7, 508.544, 43.2, 18.779, 
  11.881, 48472.545, "", 109.361, 5.29, 24.4, 27.3, "", 3.32, 82.28}, 
 {"NLD", "Europe", "Netherlands", "2020-01-23", 0., 0., 0., 0., 0., 0., 0., 
  0., "", "", "", "", "", "", "", 0., 1.7134873*^7, 508.544, 43.2, 18.779, 
  11.881, 48472.545, "", 109.361, 5.29, 24.4, 27.3, "", 3.32, 82.28}, 
 {"NLD", "Europe", "Netherlands", "2020-01-24", 0., 0., 0., 0., 0., 0., 0., 
  0., "", "", "", "", "", "", "", 0., 1.7134873*^7, 508.544, 43.2, 18.779, 
  11.881, 48472.545, "", 109.361, 5.29, 24.4, 27.3, "", 3.32, 82.28}, 
 {"NLD", "Europe", "Netherlands", "2020-01-25", 0., 0., 0., 0., 0., 0., 0., 
  0., "", "", "", "", "", "", "", 0., 1.7134873*^7, 508.544, 43.2, 18.779, 
  11.881, 48472.545, "", 109.361, 5.29, 24.4, 27.3, "", 3.32, 82.28}, 
 {"NLD", "Europe", "Netherlands", "2020-01-26", 0., 0., 0., 0., 0., 0., 0., 
  0., "", "", "", "", "", "", "", 0., 1.7134873*^7, 508.544, 43.2, 18.779, 
  11.881, 48472.545, "", 109.361, 5.29, 24.4, 27.3, "", 3.32, 82.28}, 
 {"NLD", "Europe", "Netherlands", "2020-01-27", 0., 0., 0., 0., 0., 0., 0., 
  0., "", "", "", "", "", "", "", 0., 1.7134873*^7, 508.544, 43.2, 18.779, 
  11.881, 48472.545, "", 109.361, 5.29, 24.4, 27.3, "", 3.32, 82.28}, 
 {"NLD", "Europe", "Netherlands", "2020-01-28", 0., 0., 0., 0., 0., 0., 0., 
  0., "", "", "", "", "", "", "", 0., 1.7134873*^7, 508.544, 43.2, 18.779, 
  11.881, 48472.545, "", 109.361, 5.29, 24.4, 27.3, "", 3.32, 82.28}, 
 {"NLD", "Europe", "Netherlands", "2020-01-29", 0., 0., 0., 0., 0., 0., 0., 
  0., "", "", "", "", "", "", "", 0., 1.7134873*^7, 508.544, 43.2, 18.779, 
  11.881, 48472.545, "", 109.361, 5.29, 24.4, 27.3, "", 3.32, 82.28}, 
 {"NLD", "Europe", "Netherlands", "2020-01-30", 0., 0., 0., 0., 0., 0., 0., 
  0., "", "", "", "", "", "", "", 0., 1.7134873*^7, 508.544, 43.2, 18.779, 
  11.881, 48472.545, "", 109.361, 5.29, 24.4, 27.3, "", 3.32, 82.28}, 
 {"NLD", "Europe", "Netherlands", "2020-01-31", 0., 0., 0., 0., 0., 0., 0., 
  0., "", "", "", "", "", "", "", 0., 1.7134873*^7, 508.544, 43.2, 18.779, 
  11.881, 48472.545, "", 109.361, 5.29, 24.4, 27.3, "", 3.32, 82.28}, 
 {"NLD", "Europe", "Netherlands", "2020-02-01", 0., 0., 0., 0., 0., 0., 0., 
  0., "", "", "", "", "", "", "", 0., 1.7134873*^7, 508.544, 43.2, 18.779, 
  11.881, 48472.545, "", 109.361, 5.29, 24.4, 27.3, "", 3.32, 82.28}, 
 {"NLD", "Europe", "Netherlands", "2020-02-02", 0., 0., 0., 0., 0., 0., 0., 
  0., "", "", "", "", "", "", "", 0., 1.7134873*^7, 508.544, 43.2, 18.779, 
  11.881, 48472.545, "", 109.361, 5.29, 24.4, 27.3, "", 3.32, 82.28}, 
 {"NLD", "Europe", "Netherlands", "2020-02-03", 0., 0., 0., 0., 0., 0., 0., 
  0., "", "", "", "", "", "", "", 0., 1.7134873*^7, 508.544, 43.2, 18.779, 
  11.881, 48472.545, "", 109.361, 5.29, 24.4, 27.3, "", 3.32, 82.28}, 
 {"NLD", "Europe", "Netherlands", "2020-02-04", 0., 0., 0., 0., 0., 0., 0., 
  0., "", "", "", "", "", "", "", 0., 1.7134873*^7, 508.544, 43.2, 18.779, 
  11.881, 48472.545, "", 109.361, 5.29, 24.4, 27.3, "", 3.32, 82.28}, 
 {"NLD", "Europe", "Netherlands", "2020-02-05", 0., 0., 0., 0., 0., 0., 0., 
  0., "", "", "", "", "", "", "", 0., 1.7134873*^7, 508.544, 43.2, 18.779, 
  11.881, 48472.545, "", 109.361, 5.29, 24.4, 27.3, "", 3.32, 82.28}, 
 {"NLD", "Europe", "Netherlands", "2020-02-06", 0., 0., 0., 0., 0., 0., 0., 
  0., "", "", "", "", "", "", "", 0., 1.7134873*^7, 508.544, 43.2, 18.779, 
  11.881, 48472.545, "", 109.361, 5.29, 24.4, 27.3, "", 3.32, 82.28}, 
 {"NLD", "Europe", "Netherlands", "2020-02-07", 0., 0., 0., 0., 0., 0., 0., 
  0., "", "", "", "", "", "", "", 0., 1.7134873*^7, 508.544, 43.2, 18.779, 
  11.881, 48472.545, "", 109.361, 5.29, 24.4, 27.3, "", 3.32, 82.28}, 
 {"NLD", "Europe", "Netherlands", "2020-02-08", 0., 0., 0., 0., 0., 0., 0., 
  0., "", "", "", "", "", "", "", 0., 1.7134873*^7, 508.544, 43.2, 18.779, 
  11.881, 48472.545, "", 109.361, 5.29, 24.4, 27.3, "", 3.32, 82.28}, 
 {"NLD", "Europe", "Netherlands", "2020-02-09", 0., 0., 0., 0., 0., 0., 0., 
  0., "", "", "", "", "", "", "", 0., 1.7134873*^7, 508.544, 43.2, 18.779, 
  11.881, 48472.545, "", 109.361, 5.29, 24.4, 27.3, "", 3.32, 82.28}, 
 {"NLD", "Europe", "Netherlands", "2020-02-10", 0., 0., 0., 0., 0., 0., 0., 
  0., "", "", "", "", "", "", "", 0., 1.7134873*^7, 508.544, 43.2, 18.779, 
  11.881, 48472.545, "", 109.361, 5.29, 24.4, 27.3, "", 3.32, 82.28}, 
 {"NLD", "Europe", "Netherlands", "2020-02-11", 0., 0., 0., 0., 0., 0., 0., 
  0., "", "", "", "", "", "", "", 0., 1.7134873*^7, 508.544, 43.2, 18.779, 
  11.881, 48472.545, "", 109.361, 5.29, 24.4, 27.3, "", 3.32, 82.28}, 
 {"NLD", "Europe", "Netherlands", "2020-02-12", 0., 0., 0., 0., 0., 0., 0., 
  0., "", "", "", "", "", "", "", 0., 1.7134873*^7, 508.544, 43.2, 18.779, 
  11.881, 48472.545, "", 109.361, 5.29, 24.4, 27.3, "", 3.32, 82.28}, 
 {"NLD", "Europe", "Netherlands", "2020-02-13", 0., 0., 0., 0., 0., 0., 0., 
  0., "", "", "", "", "", "", "", 0., 1.7134873*^7, 508.544, 43.2, 18.779, 
  11.881, 48472.545, "", 109.361, 5.29, 24.4, 27.3, "", 3.32, 82.28}, 
 {"NLD", "Europe", "Netherlands", "2020-02-14", 0., 0., 0., 0., 0., 0., 0., 
  0., "", "", "", "", "", "", "", 0., 1.7134873*^7, 508.544, 43.2, 18.779, 
  11.881, 48472.545, "", 109.361, 5.29, 24.4, 27.3, "", 3.32, 82.28}, 
 {"NLD", "Europe", "Netherlands", "2020-02-15", 0., 0., 0., 0., 0., 0., 0., 
  0., "", "", "", "", "", "", "", 0., 1.7134873*^7, 508.544, 43.2, 18.779, 
  11.881, 48472.545, "", 109.361, 5.29, 24.4, 27.3, "", 3.32, 82.28}, 
 {"NLD", "Europe", "Netherlands", "2020-02-16", 0., 0., 0., 0., 0., 0., 0., 
  0., "", "", "", "", "", "", "", 0., 1.7134873*^7, 508.544, 43.2, 18.779, 
  11.881, 48472.545, "", 109.361, 5.29, 24.4, 27.3, "", 3.32, 82.28}, 
 {"NLD", "Europe", "Netherlands", "2020-02-17", 0., 0., 0., 0., 0., 0., 0., 
  0., "", "", "", "", "", "", "", 0., 1.7134873*^7, 508.544, 43.2, 18.779, 
  11.881, 48472.545, "", 109.361, 5.29, 24.4, 27.3, "", 3.32, 82.28}, 
 {"NLD", "Europe", "Netherlands", "2020-02-18", 0., 0., 0., 0., 0., 0., 0., 
  0., "", "", "", "", "", "", "", 0., 1.7134873*^7, 508.544, 43.2, 18.779, 
  11.881, 48472.545, "", 109.361, 5.29, 24.4, 27.3, "", 3.32, 82.28}, 
 {"NLD", "Europe", "Netherlands", "2020-02-19", 0., 0., 0., 0., 0., 0., 0., 
  0., "", "", "", "", "", "", "", 0., 1.7134873*^7, 508.544, 43.2, 18.779, 
  11.881, 48472.545, "", 109.361, 5.29, 24.4, 27.3, "", 3.32, 82.28}, 
 {"NLD", "Europe", "Netherlands", "2020-02-20", 0., 0., 0., 0., 0., 0., 0., 
  0., "", "", "", "", "", "", "", 0., 1.7134873*^7, 508.544, 43.2, 18.779, 
  11.881, 48472.545, "", 109.361, 5.29, 24.4, 27.3, "", 3.32, 82.28}, 
 {"NLD", "Europe", "Netherlands", "2020-02-21", 0., 0., 0., 0., 0., 0., 0., 
  0., "", "", "", "", "", "", "", 0., 1.7134873*^7, 508.544, 43.2, 18.779, 
  11.881, 48472.545, "", 109.361, 5.29, 24.4, 27.3, "", 3.32, 82.28}, 
 {"NLD", "Europe", "Netherlands", "2020-02-22", 0., 0., 0., 0., 0., 0., 0., 
  0., "", "", "", "", "", "", "", 0., 1.7134873*^7, 508.544, 43.2, 18.779, 
  11.881, 48472.545, "", 109.361, 5.29, 24.4, 27.3, "", 3.32, 82.28}, 
 {"NLD", "Europe", "Netherlands", "2020-02-23", 0., 0., 0., 0., 0., 0., 0., 
  0., "", "", "", "", "", "", "", 0., 1.7134873*^7, 508.544, 43.2, 18.779, 
  11.881, 48472.545, "", 109.361, 5.29, 24.4, 27.3, "", 3.32, 82.28}, 
 {"NLD", "Europe", "Netherlands", "2020-02-24", 0., 0., 0., 0., 0., 0., 0., 
  0., "", "", "", "", "", "", "", 0., 1.7134873*^7, 508.544, 43.2, 18.779, 
  11.881, 48472.545, "", 109.361, 5.29, 24.4, 27.3, "", 3.32, 82.28}, 
 {"NLD", "Europe", "Netherlands", "2020-02-25", 0., 0., 0., 0., 0., 0., 0., 
  0., "", "", "", "", "", "", "", 0., 1.7134873*^7, 508.544, 43.2, 18.779, 
  11.881, 48472.545, "", 109.361, 5.29, 24.4, 27.3, "", 3.32, 82.28}, 
 {"NLD", "Europe", "Netherlands", "2020-02-26", 0., 0., 0., 0., 0., 0., 0., 
  0., "", "", "", "", "", "", "", 0., 1.7134873*^7, 508.544, 43.2, 18.779, 
  11.881, 48472.545, "", 109.361, 5.29, 24.4, 27.3, "", 3.32, 82.28}, 
 {"NLD", "Europe", "Netherlands", "2020-02-27", 0., 0., 0., 0., 0., 0., 0., 
  0., "", "", "", "", "", "", "", 0., 1.7134873*^7, 508.544, 43.2, 18.779, 
  11.881, 48472.545, "", 109.361, 5.29, 24.4, 27.3, "", 3.32, 82.28}, 
 {"NLD", "Europe", "Netherlands", "2020-02-28", 1., 1., 0., 0., 0.058, 0.058, 
  0., 0., "", "", "", "", "", "", "", 0., 1.7134873*^7, 508.544, 43.2, 
  18.779, 11.881, 48472.545, "", 109.361, 5.29, 24.4, 27.3, "", 3.32, 82.28}, 
 {"NLD", "Europe", "Netherlands", "2020-02-29", 2., 1., 0., 0., 0.117, 0.058, 
  0., 0., "", "", "", "", "", "", "", 0., 1.7134873*^7, 508.544, 43.2, 
  18.779, 11.881, 48472.545, "", 109.361, 5.29, 24.4, 27.3, "", 3.32, 82.28}, 
 {"NLD", "Europe", "Netherlands", "2020-03-01", 7., 5., 0., 0., 0.409, 0.292, 
  0., 0., "", "", "", "", "", "", "", 0., 1.7134873*^7, 508.544, 43.2, 
  18.779, 11.881, 48472.545, "", 109.361, 5.29, 24.4, 27.3, "", 3.32, 82.28}, 
 {"NLD", "Europe", "Netherlands", "2020-03-02", 13., 6., 0., 0., 0.759, 0.35, 
  0., 0., "", "", "", "", "", "", "", 0., 1.7134873*^7, 508.544, 43.2, 
  18.779, 11.881, 48472.545, "", 109.361, 5.29, 24.4, 27.3, "", 3.32, 82.28}, 
 {"NLD", "Europe", "Netherlands", "2020-03-03", 18., 5., 0., 0., 1.05, 0.292, 
  0., 0., "", "", "", "", "", "", "", 0., 1.7134873*^7, 508.544, 43.2, 
  18.779, 11.881, 48472.545, "", 109.361, 5.29, 24.4, 27.3, "", 3.32, 82.28}, 
 {"NLD", "Europe", "Netherlands", "2020-03-04", 28., 10., 0., 0., 1.634, 
  0.584, 0., 0., "", "", "", "", "", "", "", 0., 1.7134873*^7, 508.544, 43.2, 
  18.779, 11.881, 48472.545, "", 109.361, 5.29, 24.4, 27.3, "", 3.32, 82.28}, 
 {"NLD", "Europe", "Netherlands", "2020-03-05", 38., 10., 0., 0., 2.218, 
  0.584, 0., 0., "", "", "", "", "", "", "", 0., 1.7134873*^7, 508.544, 43.2, 
  18.779, 11.881, 48472.545, "", 109.361, 5.29, 24.4, 27.3, "", 3.32, 82.28}, 
 {"NLD", "Europe", "Netherlands", "2020-03-06", 82., 44., 0., 0., 4.786, 
  2.568, 0., 0., "", "", "", "", "", "", "", 1.85, 1.7134873*^7, 508.544, 
  43.2, 18.779, 11.881, 48472.545, "", 109.361, 5.29, 24.4, 27.3, "", 3.32, 
  82.28}, {"NLD", "Europe", "Netherlands", "2020-03-07", 128., 46., 1., 1., 
  7.47, 2.685, 0.058, 0.058, "", "", "", "", "", "", "", 1.85, 1.7134873*^7, 
  508.544, 43.2, 18.779, 11.881, 48472.545, "", 109.361, 5.29, 24.4, 27.3, 
  "", 3.32, 82.28}, {"NLD", "Europe", "Netherlands", "2020-03-08", 188., 60., 
  1., 0., 10.972, 3.502, 0.058, 0., "", "", "", "", "", "", "", 1.85, 
  1.7134873*^7, 508.544, 43.2, 18.779, 11.881, 48472.545, "", 109.361, 5.29, 
  24.4, 27.3, "", 3.32, 82.28}, {"NLD", "Europe", "Netherlands", 
  "2020-03-09", 265., 77., 3., 2., 15.466, 4.494, 0.175, 0.117, "", "", "", 
  "", "", "", "", 10.19, 1.7134873*^7, 508.544, 43.2, 18.779, 11.881, 
  48472.545, "", 109.361, 5.29, 24.4, 27.3, "", 3.32, 82.28}, 
 {"NLD", "Europe", "Netherlands", "2020-03-10", 321., 56., 3., 0., 18.734, 
  3.268, 0.175, 0., "", "", "", "", "", "", "", 18.52, 1.7134873*^7, 508.544, 
  43.2, 18.779, 11.881, 48472.545, "", 109.361, 5.29, 24.4, 27.3, "", 3.32, 
  82.28}, {"NLD", "Europe", "Netherlands", "2020-03-11", 382., 61., 4., 1., 
  22.294, 3.56, 0.233, 0.058, "", "", "", "", "", "", "", 18.52, 
  1.7134873*^7, 508.544, 43.2, 18.779, 11.881, 48472.545, "", 109.361, 5.29, 
  24.4, 27.3, "", 3.32, 82.28}, {"NLD", "Europe", "Netherlands", 
  "2020-03-12", 503., 121., 5., 1., 29.355, 7.062, 0.292, 0.058, "", "", "", 
  "", "", "", "", 41.67, 1.7134873*^7, 508.544, 43.2, 18.779, 11.881, 
  48472.545, "", 109.361, 5.29, 24.4, 27.3, "", 3.32, 82.28}, 
 {"NLD", "Europe", "Netherlands", "2020-03-13", 614., 111., 5., 0., 35.833, 
  6.478, 0.292, 0., "", "", "", "", "", "", "", 41.67, 1.7134873*^7, 508.544, 
  43.2, 18.779, 11.881, 48472.545, "", 109.361, 5.29, 24.4, 27.3, "", 3.32, 
  82.28}, {"NLD", "Europe", "Netherlands", "2020-03-14", 804., 190., 5., 0., 
  46.922, 11.088, 0.292, 0., "", "", "", "", "", "", "", 41.67, 1.7134873*^7, 
  508.544, 43.2, 18.779, 11.881, 48472.545, "", 109.361, 5.29, 24.4, 27.3, 
  "", 3.32, 82.28}, {"NLD", "Europe", "Netherlands", "2020-03-15", 959., 
  155., 12., 7., 55.968, 9.046, 0.7, 0.409, 17080., "", 0.997, "", "", "", 
  "people tested", 54.63, 1.7134873*^7, 508.544, 43.2, 18.779, 11.881, 
  48472.545, "", 109.361, 5.29, 24.4, 27.3, "", 3.32, 82.28}, 
 {"NLD", "Europe", "Netherlands", "2020-03-16", 1135., 176., 20., 8., 66.239, 
  10.271, 1.167, 0.467, "", "", "", "", "", "", "people tested", 62.04, 
  1.7134873*^7, 508.544, 43.2, 18.779, 11.881, 48472.545, "", 109.361, 5.29, 
  24.4, 27.3, "", 3.32, 82.28}, {"NLD", "Europe", "Netherlands", 
  "2020-03-17", 1413., 278., 24., 4., 82.463, 16.224, 1.401, 0.233, "", "", 
  "", "", "", "", "people tested", 62.04, 1.7134873*^7, 508.544, 43.2, 
  18.779, 11.881, 48472.545, "", 109.361, 5.29, 24.4, 27.3, "", 3.32, 82.28}, 
 {"NLD", "Europe", "Netherlands", "2020-03-18", 1705., 292., 43., 19., 
  99.505, 17.041, 2.51, 1.109, "", "", "", "", "", "", "people tested", 
  62.04, 1.7134873*^7, 508.544, 43.2, 18.779, 11.881, 48472.545, "", 109.361, 
  5.29, 24.4, 27.3, "", 3.32, 82.28}, {"NLD", "Europe", "Netherlands", 
  "2020-03-19", 2051., 346., 58., 15., 119.697, 20.193, 3.385, 0.875, "", "", 
  "", "", "", "", "people tested", 70.37, 1.7134873*^7, 508.544, 43.2, 
  18.779, 11.881, 48472.545, "", 109.361, 5.29, 24.4, 27.3, "", 3.32, 82.28}, 
 {"NLD", "Europe", "Netherlands", "2020-03-20", 2460., 409., 76., 18., 
  143.567, 23.869, 4.435, 1.05, "", "", "", "", "", "", "people tested", 
  70.37, 1.7134873*^7, 508.544, 43.2, 18.779, 11.881, 48472.545, "", 109.361, 
  5.29, 24.4, 27.3, "", 3.32, 82.28}, {"NLD", "Europe", "Netherlands", 
  "2020-03-21", 2994., 534., 106., 30., 174.731, 31.165, 6.186, 1.751, "", 
  "", "", "", "", "", "people tested", 70.37, 1.7134873*^7, 508.544, 43.2, 
  18.779, 11.881, 48472.545, "", 109.361, 5.29, 24.4, 27.3, "", 3.32, 82.28}, 
 {"NLD", "Europe", "Netherlands", "2020-03-22", 3631., 637., 136., 30., 
  211.907, 37.176, 7.937, 1.751, 38418., "", 2.242, "", 3048., 0.178, 
  "people tested", 70.37, 1.7134873*^7, 508.544, 43.2, 18.779, 11.881, 
  48472.545, "", 109.361, 5.29, 24.4, 27.3, "", 3.32, 82.28}, 
 {"NLD", "Europe", "Netherlands", "2020-03-23", 4204., 573., 179., 43., 
  245.348, 33.441, 10.447, 2.51, "", "", "", "", 3118., 0.182, 
  "people tested", 74.07, 1.7134873*^7, 508.544, 43.2, 18.779, 11.881, 
  48472.545, "", 109.361, 5.29, 24.4, 27.3, "", 3.32, 82.28}, 
 {"NLD", "Europe", "Netherlands", "2020-03-24", 4749., 545., 213., 34., 
  277.154, 31.806, 12.431, 1.984, "", "", "", "", 3187., 0.186, 
  "people tested", 74.07, 1.7134873*^7, 508.544, 43.2, 18.779, 11.881, 
  48472.545, "", 109.361, 5.29, 24.4, 27.3, "", 3.32, 82.28}, 
 {"NLD", "Europe", "Netherlands", "2020-03-25", 5560., 811., 276., 63., 
  324.484, 47.33, 16.108, 3.677, "", "", "", "", 3257., 0.19, 
  "people tested", 74.07, 1.7134873*^7, 508.544, 43.2, 18.779, 11.881, 
  48472.545, "", 109.361, 5.29, 24.4, 27.3, "", 3.32, 82.28}, 
 {"NLD", "Europe", "Netherlands", "2020-03-26", 6412., 852., 356., 80., 
  374.208, 49.723, 20.776, 4.669, "", "", "", "", 3326., 0.194, 
  "people tested", 74.07, 1.7134873*^7, 508.544, 43.2, 18.779, 11.881, 
  48472.545, "", 109.361, 5.29, 24.4, 27.3, "", 3.32, 82.28}, 
 {"NLD", "Europe", "Netherlands", "2020-03-27", 7431., 1019., 434., 78., 
  433.677, 59.469, 25.328, 4.552, "", "", "", "", 3396., 0.198, 
  "people tested", 74.07, 1.7134873*^7, 508.544, 43.2, 18.779, 11.881, 
  48472.545, "", 109.361, 5.29, 24.4, 27.3, "", 3.32, 82.28}, 
 {"NLD", "Europe", "Netherlands", "2020-03-28", 8603., 1172., 546., 112., 
  502.076, 68.399, 31.865, 6.536, "", "", "", "", 3465., 0.202, 
  "people tested", 74.07, 1.7134873*^7, 508.544, 43.2, 18.779, 11.881, 
  48472.545, "", 109.361, 5.29, 24.4, 27.3, "", 3.32, 82.28}, 
 {"NLD", "Europe", "Netherlands", "2020-03-29", 9762., 1159., 639., 93., 
  569.715, 67.64, 37.292, 5.428, 63163., "", 3.686, "", 3535., 0.206, 
  "people tested", 74.07, 1.7134873*^7, 508.544, 43.2, 18.779, 11.881, 
  48472.545, "", 109.361, 5.29, 24.4, 27.3, "", 3.32, 82.28}, 
 {"NLD", "Europe", "Netherlands", "2020-03-30", 10866., 1104., 771., 132., 
  634.145, 64.43, 44.996, 7.704, "", "", "", "", 3624., 0.211, 
  "people tested", 74.07, 1.7134873*^7, 508.544, 43.2, 18.779, 11.881, 
  48472.545, "", 109.361, 5.29, 24.4, 27.3, "", 3.32, 82.28}, 
 {"NLD", "Europe", "Netherlands", "2020-03-31", 11750., 884., 864., 93., 
  685.736, 51.591, 50.423, 5.428, "", "", "", "", 3713., 0.217, 
  "people tested", 79.63, 1.7134873*^7, 508.544, 43.2, 18.779, 11.881, 
  48472.545, "", 109.361, 5.29, 24.4, 27.3, "", 3.32, 82.28}, 
 {"NLD", "Europe", "Netherlands", "2020-04-01", 12595., 845., 1039., 175., 
  735.051, 49.315, 60.637, 10.213, "", "", "", "", 3802., 0.222, 
  "people tested", 79.63, 1.7134873*^7, 508.544, 43.2, 18.779, 11.881, 
  48472.545, "", 109.361, 5.29, 24.4, 27.3, "", 3.32, 82.28}, 
 {"NLD", "Europe", "Netherlands", "2020-04-02", 13614., 1019., 1173., 134., 
  794.52, 59.469, 68.457, 7.82, "", "", "", "", 3890., 0.227, 
  "people tested", 79.63, 1.7134873*^7, 508.544, 43.2, 18.779, 11.881, 
  48472.545, "", 109.361, 5.29, 24.4, 27.3, "", 3.32, 82.28}, 
 {"NLD", "Europe", "Netherlands", "2020-04-03", 14697., 1083., 1339., 166., 
  857.724, 63.204, 78.145, 9.688, "", "", "", "", 3979., 0.232, 
  "people tested", 79.63, 1.7134873*^7, 508.544, 43.2, 18.779, 11.881, 
  48472.545, "", 109.361, 5.29, 24.4, 27.3, "", 3.32, 82.28}, 
 {"NLD", "Europe", "Netherlands", "2020-04-04", 15723., 1026., 1487., 148., 
  917.602, 59.878, 86.782, 8.637, "", "", "", "", 4068., 0.237, 
  "people tested", 79.63, 1.7134873*^7, 508.544, 43.2, 18.779, 11.881, 
  48472.545, "", 109.361, 5.29, 24.4, 27.3, "", 3.32, 82.28}, 
 {"NLD", "Europe", "Netherlands", "2020-04-05", 16627., 904., 1651., 164., 
  970.36, 52.758, 96.353, 9.571, 92261., "", 5.384, "", 4157., 0.243, 
  "people tested", 79.63, 1.7134873*^7, 508.544, 43.2, 18.779, 11.881, 
  48472.545, "", 109.361, 5.29, 24.4, 27.3, "", 3.32, 82.28}, 
 {"NLD", "Europe", "Netherlands", "2020-04-06", 17851., 1224., 1766., 115., 
  1041.794, 71.433, 103.065, 6.711, "", "", "", "", 4358., 0.254, 
  "people tested", 79.63, 1.7134873*^7, 508.544, 43.2, 18.779, 11.881, 
  48472.545, "", 109.361, 5.29, 24.4, 27.3, "", 3.32, 82.28}, 
 {"NLD", "Europe", "Netherlands", "2020-04-07", 18803., 952., 1867., 101., 
  1097.353, 55.559, 108.959, 5.894, "", "", "", "", 4559., 0.266, 
  "people tested", 79.63, 1.7134873*^7, 508.544, 43.2, 18.779, 11.881, 
  48472.545, "", 109.361, 5.29, 24.4, 27.3, "", 3.32, 82.28}, 
 {"NLD", "Europe", "Netherlands", "2020-04-08", 19580., 777., 2101., 234., 
  1142.699, 45.346, 122.615, 13.656, "", "", "", "", 4761., 0.278, 
  "people tested", 79.63, 1.7134873*^7, 508.544, 43.2, 18.779, 11.881, 
  48472.545, "", 109.361, 5.29, 24.4, 27.3, "", 3.32, 82.28}, 
 {"NLD", "Europe", "Netherlands", "2020-04-09", 20549., 969., 2248., 147., 
  1199.25, 56.551, 131.194, 8.579, "", "", "", "", 4962., 0.29, 
  "people tested", 79.63, 1.7134873*^7, 508.544, 43.2, 18.779, 11.881, 
  48472.545, "", 109.361, 5.29, 24.4, 27.3, "", 3.32, 82.28}, 
 {"NLD", "Europe", "Netherlands", "2020-04-10", 21762., 1213., 2396., 148., 
  1270.042, 70.791, 139.832, 8.637, "", "", "", "", 5163., 0.301, 
  "people tested", 79.63, 1.7134873*^7, 508.544, 43.2, 18.779, 11.881, 
  48472.545, "", 109.361, 5.29, 24.4, 27.3, "", 3.32, 82.28}, 
 {"NLD", "Europe", "Netherlands", "2020-04-11", 23097., 1335., 2511., 115., 
  1347.953, 77.911, 146.543, 6.711, "", "", "", "", 5364., 0.313, 
  "people tested", 79.63, 1.7134873*^7, 508.544, 43.2, 18.779, 11.881, 
  48472.545, "", 109.361, 5.29, 24.4, 27.3, "", 3.32, 82.28}, 
 {"NLD", "Europe", "Netherlands", "2020-04-12", 24413., 1316., 2643., 132., 
  1424.755, 76.802, 154.247, 7.704, 131221., "", 7.658, "", 5566., 0.325, 
  "people tested", 79.63, 1.7134873*^7, 508.544, 43.2, 18.779, 11.881, 
  48472.545, "", 109.361, 5.29, 24.4, 27.3, "", 3.32, 82.28}, 
 {"NLD", "Europe", "Netherlands", "2020-04-13", 25587., 1174., 2737., 94., 
  1493.27, 68.515, 159.733, 5.486, "", "", "", "", 5589., 0.326, 
  "people tested", 79.63, 1.7134873*^7, 508.544, 43.2, 18.779, 11.881, 
  48472.545, "", 109.361, 5.29, 24.4, 27.3, "", 3.32, 82.28}, 
 {"NLD", "Europe", "Netherlands", "2020-04-14", 26551., 964., 2823., 86., 
  1549.53, 56.26, 164.752, 5.019, "", "", "", "", 5612., 0.328, 
  "people tested", 79.63, 1.7134873*^7, 508.544, 43.2, 18.779, 11.881, 
  48472.545, "", 109.361, 5.29, 24.4, 27.3, "", 3.32, 82.28}, 
 {"NLD", "Europe", "Netherlands", "2020-04-15", 27419., 868., 2945., 122., 
  1600.187, 50.657, 171.872, 7.12, "", "", "", "", 5636., 0.329, 
  "people tested", 79.63, 1.7134873*^7, 508.544, 43.2, 18.779, 11.881, 
  48472.545, "", 109.361, 5.29, 24.4, 27.3, "", 3.32, 82.28}, 
 {"NLD", "Europe", "Netherlands", "2020-04-16", 28153., 734., 3134., 189., 
  1643.024, 42.837, 182.902, 11.03, "", "", "", "", 5659., 0.33, 
  "people tested", 79.63, 1.7134873*^7, 508.544, 43.2, 18.779, 11.881, 
  48472.545, "", 109.361, 5.29, 24.4, 27.3, "", 3.32, 82.28}, 
 {"NLD", "Europe", "Netherlands", "2020-04-17", 29214., 1061., 3315., 181., 
  1704.944, 61.921, 193.465, 10.563, "", "", "", "", 5682., 0.332, 
  "people tested", 79.63, 1.7134873*^7, 508.544, 43.2, 18.779, 11.881, 
  48472.545, "", 109.361, 5.29, 24.4, 27.3, "", 3.32, 82.28}, 
 {"NLD", "Europe", "Netherlands", "2020-04-18", 30449., 1235., 3459., 144., 
  1777.019, 72.075, 201.869, 8.404, "", "", "", "", 5706., 0.333, 
  "people tested", 79.63, 1.7134873*^7, 508.544, 43.2, 18.779, 11.881, 
  48472.545, "", 109.361, 5.29, 24.4, 27.3, "", 3.32, 82.28}, 
 {"NLD", "Europe", "Netherlands", "2020-04-19", 31589., 1140., 3601., 142., 
  1843.55, 66.531, 210.156, 8.287, 171323., "", 9.998, "", 5729., 0.334, 
  "people tested", 79.63, 1.7134873*^7, 508.544, 43.2, 18.779, 11.881, 
  48472.545, "", 109.361, 5.29, 24.4, 27.3, "", 3.32, 82.28}, 
 {"NLD", "Europe", "Netherlands", "2020-04-20", 32655., 1066., 3684., 83., 
  1905.763, 62.212, 215., 4.844, "", "", "", "", 5694., 0.332, 
  "people tested", 79.63, 1.7134873*^7, 508.544, 43.2, 18.779, 11.881, 
  48472.545, "", 109.361, 5.29, 24.4, 27.3, "", 3.32, 82.28}, 
 {"NLD", "Europe", "Netherlands", "2020-04-21", 33405., 750., 3751., 67., 
  1949.533, 43.77, 218.91, 3.91, "", "", "", "", 5659., 0.33, 
  "people tested", 79.63, 1.7134873*^7, 508.544, 43.2, 18.779, 11.881, 
  48472.545, "", 109.361, 5.29, 24.4, 27.3, "", 3.32, 82.28}, 
 {"NLD", "Europe", "Netherlands", "2020-04-22", 34134., 729., 3916., 165., 
  1992.078, 42.545, 228.54, 9.629, "", "", "", "", 5624., 0.328, 
  "people tested", 79.63, 1.7134873*^7, 508.544, 43.2, 18.779, 11.881, 
  48472.545, "", 109.361, 5.29, 24.4, 27.3, "", 3.32, 82.28}, 
 {"NLD", "Europe", "Netherlands", "2020-04-23", 34842., 708., 4054., 138., 
  2033.397, 41.319, 236.594, 8.054, "", "", "", "", 5590., 0.326, 
  "people tested", 79.63, 1.7134873*^7, 508.544, 43.2, 18.779, 11.881, 
  48472.545, "", 109.361, 5.29, 24.4, 27.3, "", 3.32, 82.28}, 
 {"NLD", "Europe", "Netherlands", "2020-04-24", 35729., 887., 4177., 123., 
  2085.163, 51.766, 243.772, 7.178, "", "", "", "", 5555., 0.324, 
  "people tested", 79.63, 1.7134873*^7, 508.544, 43.2, 18.779, 11.881, 
  48472.545, "", 109.361, 5.29, 24.4, 27.3, "", 3.32, 82.28}, 
 {"NLD", "Europe", "Netherlands", "2020-04-25", 36535., 806., 4289., 112., 
  2132.201, 47.039, 250.308, 6.536, "", "", "", "", 5520., 0.322, 
  "people tested", 79.63, 1.7134873*^7, 508.544, 43.2, 18.779, 11.881, 
  48472.545, "", 109.361, 5.29, 24.4, 27.3, "", 3.32, 82.28}, 
 {"NLD", "Europe", "Netherlands", "2020-04-26", 37190., 655., 4409., 120., 
  2170.428, 38.226, 257.312, 7.003, 209718., "", 12.239, "", 5485., 0.32, 
  "people tested", 79.63, 1.7134873*^7, 508.544, 43.2, 18.779, 11.881, 
  48472.545, "", 109.361, 5.29, 24.4, 27.3, "", 3.32, 82.28}, 
 {"NLD", "Europe", "Netherlands", "2020-04-27", 37845., 655., 4475., 66., 
  2208.654, 38.226, 261.163, 3.852, "", "", "", "", 5292., 0.309, 
  "people tested", 79.63, 1.7134873*^7, 508.544, 43.2, 18.779, 11.881, 
  48472.545, "", 109.361, 5.29, 24.4, 27.3, "", 3.32, 82.28}, 
 {"NLD", "Europe", "Netherlands", "2020-04-28", 38245., 400., 4518., 43., 
  2231.998, 23.344, 263.673, 2.51, "", "", "", "", 5100., 0.298, 
  "people tested", 79.63, 1.7134873*^7, 508.544, 43.2, 18.779, 11.881, 
  48472.545, "", 109.361, 5.29, 24.4, 27.3, "", 3.32, 82.28}, 
 {"NLD", "Europe", "Netherlands", "2020-04-29", 38416., 171., 4566., 48., 
  2241.978, 9.98, 266.474, 2.801, "", "", "", "", 4907., 0.286, 
  "people tested", 79.63, 1.7134873*^7, 508.544, 43.2, 18.779, 11.881, 
  48472.545, "", 109.361, 5.29, 24.4, 27.3, "", 3.32, 82.28}, 
 {"NLD", "Europe", "Netherlands", "2020-04-30", 38802., 386., 4711., 145., 
  2264.505, 22.527, 274.936, 8.462, "", "", "", "", 4714., 0.275, 
  "people tested", 79.63, 1.7134873*^7, 508.544, 43.2, 18.779, 11.881, 
  48472.545, "", 109.361, 5.29, 24.4, 27.3, "", 3.32, 82.28}, 
 {"NLD", "Europe", "Netherlands", "2020-05-01", 39316., 514., 4795., 84., 
  2294.502, 29.997, 279.839, 4.902, "", "", "", "", 4522., 0.264, 
  "people tested", 79.63, 1.7134873*^7, 508.544, 43.2, 18.779, 11.881, 
  48472.545, "", 109.361, 5.29, 24.4, 27.3, "", 3.32, 82.28}, 
 {"NLD", "Europe", "Netherlands", "2020-05-02", 39791., 475., 4893., 98., 
  2322.223, 27.721, 285.558, 5.719, "", "", "", "", 4329., 0.253, 
  "people tested", 79.63, 1.7134873*^7, 508.544, 43.2, 18.779, 11.881, 
  48472.545, "", 109.361, 5.29, 24.4, 27.3, "", 3.32, 82.28}, 
 {"NLD", "Europe", "Netherlands", "2020-05-03", 40236., 445., 4987., 94., 
  2348.194, 25.97, 291.044, 5.486, 238672., "", 13.929, "", 4136., 0.241, 
  "people tested", 79.63, 1.7134873*^7, 508.544, 43.2, 18.779, 11.881, 
  48472.545, "", 109.361, 5.29, 24.4, 27.3, "", 3.32, 82.28}, 
 {"NLD", "Europe", "Netherlands", "2020-05-04", 40571., 335., 5056., 69., 
  2367.744, 19.551, 295.071, 4.027, "", "", "", "", 4137., 0.241, 
  "people tested", 79.63, 1.7134873*^7, 508.544, 43.2, 18.779, 11.881, 
  48472.545, "", 109.361, 5.29, 24.4, 27.3, "", 3.32, 82.28}, 
 {"NLD", "Europe", "Netherlands", "2020-05-05", 40770., 199., 5082., 26., 
  2379.358, 11.614, 296.588, 1.517, "", "", "", "", 4138., 0.241, 
  "people tested", 79.63, 1.7134873*^7, 508.544, 43.2, 18.779, 11.881, 
  48472.545, "", 109.361, 5.29, 24.4, 27.3, "", 3.32, 82.28}, 
 {"NLD", "Europe", "Netherlands", "2020-05-06", 41087., 317., 5168., 86., 
  2397.858, 18.5, 301.607, 5.019, "", "", "", "", 4139., 0.242, 
  "people tested", 79.63, 1.7134873*^7, 508.544, 43.2, 18.779, 11.881, 
  48472.545, "", 109.361, 5.29, 24.4, 27.3, "", 3.32, 82.28}, 
 {"NLD", "Europe", "Netherlands", "2020-05-07", 41319., 232., 5204., 36., 
  2411.398, 13.54, 303.708, 2.101, "", "", "", "", 4141., 0.242, 
  "people tested", 79.63, 1.7134873*^7, 508.544, 43.2, 18.779, 11.881, 
  48472.545, "", 109.361, 5.29, 24.4, 27.3, "", 3.32, 82.28}, 
 {"NLD", "Europe", "Netherlands", "2020-05-08", 41774., 455., 5288., 84., 
  2437.952, 26.554, 308.61, 4.902, "", "", "", "", 4142., 0.242, 
  "people tested", 79.63, 1.7134873*^7, 508.544, 43.2, 18.779, 11.881, 
  48472.545, "", 109.361, 5.29, 24.4, 27.3, "", 3.32, 82.28}, 
 {"NLD", "Europe", "Netherlands", "2020-05-09", 42093., 319., 5359., 71., 
  2456.569, 18.617, 312.754, 4.144, "", "", "", "", 4143., 0.242, 
  "people tested", 79.63, 1.7134873*^7, 508.544, 43.2, 18.779, 11.881, 
  48472.545, "", 109.361, 5.29, 24.4, 27.3, "", 3.32, 82.28}, 
 {"NLD", "Europe", "Netherlands", "2020-05-10", 42382., 289., 5422., 63., 
  2473.435, 16.866, 316.431, 3.677, 267678., "", 15.622, "", 4144., 0.242, 
  "people tested", 79.63, 1.7134873*^7, 508.544, 43.2, 18.779, 11.881, 
  48472.545, "", 109.361, 5.29, 24.4, 27.3, "", 3.32, 82.28}, 
 {"NLD", "Europe", "Netherlands", "2020-05-11", 42627., 245., 5440., 18., 
  2487.734, 14.298, 317.481, 1.05, "", "", "", "", 4218., 0.246, 
  "people tested", 68.52, 1.7134873*^7, 508.544, 43.2, 18.779, 11.881, 
  48472.545, "", 109.361, 5.29, 24.4, 27.3, "", 3.32, 82.28}, 
 {"NLD", "Europe", "Netherlands", "2020-05-12", 42788., 161., 5456., 16., 
  2497.13, 9.396, 318.415, 0.934, "", "", "", "", 4292., 0.25, 
  "people tested", 68.52, 1.7134873*^7, 508.544, 43.2, 18.779, 11.881, 
  48472.545, "", 109.361, 5.29, 24.4, 27.3, "", 3.32, 82.28}, 
 {"NLD", "Europe", "Netherlands", "2020-05-13", 42984., 196., 5510., 54., 
  2508.568, 11.439, 321.566, 3.151, "", "", "", "", 4366., 0.255, 
  "people tested", 68.52, 1.7134873*^7, 508.544, 43.2, 18.779, 11.881, 
  48472.545, "", 109.361, 5.29, 24.4, 27.3, "", 3.32, 82.28}, 
 {"NLD", "Europe", "Netherlands", "2020-05-14", 43211., 227., 5562., 52., 
  2521.816, 13.248, 324.601, 3.035, "", "", "", "", 4440., 0.259, 
  "people tested", 68.52, 1.7134873*^7, 508.544, 43.2, 18.779, 11.881, 
  48472.545, "", 109.361, 5.29, 24.4, 27.3, "", 3.32, 82.28}, 
 {"NLD", "Europe", "Netherlands", "2020-05-15", 43481., 270., 5590., 28., 
  2537.574, 15.757, 326.235, 1.634, "", "", "", "", 4514., 0.263, 
  "people tested", 68.52, 1.7134873*^7, 508.544, 43.2, 18.779, 11.881, 
  48472.545, "", 109.361, 5.29, 24.4, 27.3, "", 3.32, 82.28}, 
 {"NLD", "Europe", "Netherlands", "2020-05-16", 43681., 200., 5643., 53., 
  2549.246, 11.672, 329.328, 3.093, "", "", "", "", 4588., 0.268, 
  "people tested", 68.52, 1.7134873*^7, 508.544, 43.2, 18.779, 11.881, 
  48472.545, "", 109.361, 5.29, 24.4, 27.3, "", 3.32, 82.28}, 
 {"NLD", "Europe", "Netherlands", "2020-05-17", 43870., 189., 5670., 27., 
  2560.276, 11.03, 330.904, 1.576, 300313., "", 17.526, "", 4662., 0.272, 
  "people tested", 68.52, 1.7134873*^7, 508.544, 43.2, 18.779, 11.881, 
  48472.545, "", 109.361, 5.29, 24.4, 27.3, "", 3.32, 82.28}, 
 {"NLD", "Europe", "Netherlands", "2020-05-18", 43995., 125., 5680., 10., 
  2567.571, 7.295, 331.488, 0.584, "", "", "", "", 4583., 0.267, 
  "people tested", 68.52, 1.7134873*^7, 508.544, 43.2, 18.779, 11.881, 
  48472.545, "", 109.361, 5.29, 24.4, 27.3, "", 3.32, 82.28}, 
 {"NLD", "Europe", "Netherlands", "2020-05-19", 44141., 146., 5694., 14., 
  2576.091, 8.521, 332.305, 0.817, "", "", "", "", 4504., 0.263, 
  "people tested", 68.52, 1.7134873*^7, 508.544, 43.2, 18.779, 11.881, 
  48472.545, "", 109.361, 5.29, 24.4, 27.3, "", 3.32, 82.28}, 
 {"NLD", "Europe", "Netherlands", "2020-05-20", 44249., 108., 5715., 21., 
  2582.394, 6.303, 333.53, 1.226, "", "", "", "", 4425., 0.258, 
  "people tested", 68.52, 1.7134873*^7, 508.544, 43.2, 18.779, 11.881, 
  48472.545, "", 109.361, 5.29, 24.4, 27.3, "", 3.32, 82.28}, 
 {"NLD", "Europe", "Netherlands", "2020-05-21", 44447., 198., 5748., 33., 
  2593.95, 11.555, 335.456, 1.926, "", "", "", "", 4345., 0.254, 
  "people tested", 68.52, 1.7134873*^7, 508.544, 43.2, 18.779, 11.881, 
  48472.545, "", 109.361, 5.29, 24.4, 27.3, "", 3.32, 82.28}, 
 {"NLD", "Europe", "Netherlands", "2020-05-22", 44700., 253., 5775., 27., 
  2608.715, 14.765, 337.032, 1.576, "", "", "", "", 4266., 0.249, 
  "people tested", 68.52, 1.7134873*^7, 508.544, 43.2, 18.779, 11.881, 
  48472.545, "", 109.361, 5.29, 24.4, 27.3, "", 3.32, 82.28}, 
 {"NLD", "Europe", "Netherlands", "2020-05-23", 44888., 188., 5788., 13., 
  2619.687, 10.972, 337.791, 0.759, "", "", "", "", 4187., 0.244, 
  "people tested", 68.52, 1.7134873*^7, 508.544, 43.2, 18.779, 11.881, 
  48472.545, "", 109.361, 5.29, 24.4, 27.3, "", 3.32, 82.28}, 
 {"NLD", "Europe", "Netherlands", "2020-05-24", 45064., 176., 5811., 23., 
  2629.958, 10.271, 339.133, 1.342, 329068., "", 19.205, "", 4108., 0.24, 
  "people tested", 68.52, 1.7134873*^7, 508.544, 43.2, 18.779, 11.881, 
  48472.545, "", 109.361, 5.29, 24.4, 27.3, "", 3.32, 82.28}, 
 {"NLD", "Europe", "Netherlands", "2020-05-25", 45236., 172., 5822., 11., 
  2639.996, 10.038, 339.775, 0.642, "", "", "", "", 4210., 0.246, 
  "people tested", 68.52, 1.7134873*^7, 508.544, 43.2, 18.779, 11.881, 
  48472.545, "", 109.361, 5.29, 24.4, 27.3, "", 3.32, 82.28}, 
 {"NLD", "Europe", "Netherlands", "2020-05-26", 45445., 209., 5830., 8., 
  2652.194, 12.197, 340.242, 0.467, "", "", "", "", 4312., 0.252, 
  "people tested", 68.52, 1.7134873*^7, 508.544, 43.2, 18.779, 11.881, 
  48472.545, "", 109.361, 5.29, 24.4, 27.3, "", 3.32, 82.28}, 
 {"NLD", "Europe", "Netherlands", "2020-05-27", 45578., 133., 5856., 26., 
  2659.956, 7.762, 341.759, 1.517, "", "", "", "", 4415., 0.258, 
  "people tested", 68.52, 1.7134873*^7, 508.544, 43.2, 18.779, 11.881, 
  48472.545, "", 109.361, 5.29, 24.4, 27.3, "", 3.32, 82.28}, 
 {"NLD", "Europe", "Netherlands", "2020-05-28", 45768., 190., 5871., 15., 
  2671.044, 11.088, 342.635, 0.875, "", "", "", "", 4517., 0.264, 
  "people tested", 68.52, 1.7134873*^7, 508.544, 43.2, 18.779, 11.881, 
  48472.545, "", 109.361, 5.29, 24.4, 27.3, "", 3.32, 82.28}, 
 {"NLD", "Europe", "Netherlands", "2020-05-29", 45950., 182., 5903., 32., 
  2681.666, 10.622, 344.502, 1.868, "", "", "", "", 4619., 0.27, 
  "people tested", 68.52, 1.7134873*^7, 508.544, 43.2, 18.779, 11.881, 
  48472.545, "", 109.361, 5.29, 24.4, 27.3, "", 3.32, 82.28}, 
 {"NLD", "Europe", "Netherlands", "2020-05-30", 46126., 176., 5931., 28., 
  2691.937, 10.271, 346.136, 1.634, "", "", "", "", 4722., 0.276, 
  "people tested", 68.52, 1.7134873*^7, 508.544, 43.2, 18.779, 11.881, 
  48472.545, "", 109.361, 5.29, 24.4, 27.3, "", 3.32, 82.28}, 
 {"NLD", "Europe", "Netherlands", "2020-05-31", 46257., 131., 5951., 20., 
  2699.582, 7.645, 347.303, 1.167, 362836., "", 21.175, "", 4824., 0.282, 
  "people tested", 68.52, 1.7134873*^7, 508.544, 43.2, 18.779, 11.881, 
  48472.545, "", 109.361, 5.29, 24.4, 27.3, "", 3.32, 82.28}, 
 {"NLD", "Europe", "Netherlands", "2020-06-01", 46442., 185., 5956., 5., 
  2710.379, 10.797, 347.595, 0.292, "", "", "", "", 5334., 0.311, 
  "people tested", 62.96, 1.7134873*^7, 508.544, 43.2, 18.779, 11.881, 
  48472.545, "", 109.361, 5.29, 24.4, 27.3, "", 3.32, 82.28}, 
 {"NLD", "Europe", "Netherlands", "2020-06-02", 46545., 103., 5962., 6., 
  2716.39, 6.011, 347.945, 0.35, "", "", "", "", 5844., 0.341, 
  "people tested", 62.96, 1.7134873*^7, 508.544, 43.2, 18.779, 11.881, 
  48472.545, "", 109.361, 5.29, 24.4, 27.3, "", 3.32, 82.28}, 
 {"NLD", "Europe", "Netherlands", "2020-06-03", 46647., 102., 5967., 5., 
  2722.343, 5.953, 348.237, 0.292, "", "", "", "", 6354., 0.371, 
  "people tested", 62.96, 1.7134873*^7, 508.544, 43.2, 18.779, 11.881, 
  48472.545, "", 109.361, 5.29, 24.4, 27.3, "", 3.32, 82.28}, 
 {"NLD", "Europe", "Netherlands", "2020-06-04", 46733., 86., 5977., 10., 
  2727.362, 5.019, 348.821, 0.584, "", "", "", "", 6864., 0.401, 
  "people tested", 62.96, 1.7134873*^7, 508.544, 43.2, 18.779, 11.881, 
  48472.545, "", 109.361, 5.29, 24.4, 27.3, "", 3.32, 82.28}, 
 {"NLD", "Europe", "Netherlands", "2020-06-05", 46942., 209., 5990., 13., 
  2739.559, 12.197, 349.579, 0.759, "", "", "", "", 7373., 0.43, 
  "people tested", 62.96, 1.7134873*^7, 508.544, 43.2, 18.779, 11.881, 
  48472.545, "", 109.361, 5.29, 24.4, 27.3, "", 3.32, 82.28}, 
 {"NLD", "Europe", "Netherlands", "2020-06-06", 47152., 210., 6005., 15., 
  2751.815, 12.256, 350.455, 0.875, "", "", "", "", 7883., 0.46, 
  "people tested", 62.96, 1.7134873*^7, 508.544, 43.2, 18.779, 11.881, 
  48472.545, "", 109.361, 5.29, 24.4, 27.3, "", 3.32, 82.28}, 
 {"NLD", "Europe", "Netherlands", "2020-06-07", 47335., 183., 6011., 6., 
  2762.495, 10.68, 350.805, 0.35, 421588., "", 24.604, "", 8393., 0.49, 
  "people tested", 62.96, 1.7134873*^7, 508.544, 43.2, 18.779, 11.881, 
  48472.545, "", 109.361, 5.29, 24.4, 27.3, "", 3.32, 82.28}, 
 {"NLD", "Europe", "Netherlands", "2020-06-08", 47574., 239., 6013., 2., 
  2776.443, 13.948, 350.922, 0.117, "", "", "", "", 8473., 0.494, 
  "people tested", 62.96, 1.7134873*^7, 508.544, 43.2, 18.779, 11.881, 
  48472.545, "", 109.361, 5.29, 24.4, 27.3, "", 3.32, 82.28}, 
 {"NLD", "Europe", "Netherlands", "2020-06-09", 47739., 165., 6016., 3., 
  2786.073, 9.629, 351.097, 0.175, "", "", "", "", 8552., 0.499, 
  "people tested", 62.96, 1.7134873*^7, 508.544, 43.2, 18.779, 11.881, 
  48472.545, "", 109.361, 5.29, 24.4, 27.3, "", 3.32, 82.28}, 
 {"NLD", "Europe", "Netherlands", "2020-06-10", 47903., 164., 6031., 15., 
  2795.644, 9.571, 351.972, 0.875, "", "", "", "", 8631., 0.504, 
  "people tested", 62.96, 1.7134873*^7, 508.544, 43.2, 18.779, 11.881, 
  48472.545, "", 109.361, 5.29, 24.4, 27.3, "", 3.32, 82.28}, 
 {"NLD", "Europe", "Netherlands", "2020-06-11", 48087., 184., 6042., 11., 
  2806.382, 10.738, 352.614, 0.642, "", "", "", "", 8711., 0.508, 
  "people tested", 62.96, 1.7134873*^7, 508.544, 43.2, 18.779, 11.881, 
  48472.545, "", 109.361, 5.29, 24.4, 27.3, "", 3.32, 82.28}, 
 {"NLD", "Europe", "Netherlands", "2020-06-12", 48251., 164., 6044., 2., 
  2815.953, 9.571, 352.731, 0.117, "", "", "", "", 8790., 0.513, 
  "people tested", 62.96, 1.7134873*^7, 508.544, 43.2, 18.779, 11.881, 
  48472.545, "", 109.361, 5.29, 24.4, 27.3, "", 3.32, 82.28}, 
 {"NLD", "Europe", "Netherlands", "2020-06-13", 48461., 210., 6053., 9., 
  2828.209, 12.256, 353.256, 0.525, "", "", "", "", 8869., 0.518, 
  "people tested", 62.96, 1.7134873*^7, 508.544, 43.2, 18.779, 11.881, 
  48472.545, "", 109.361, 5.29, 24.4, 27.3, "", 3.32, 82.28}, 
 {"NLD", "Europe", "Netherlands", "2020-06-14", 48640., 179., 6057., 4., 
  2838.655, 10.447, 353.49, 0.233, 484229., "", 28.26, "", 8949., 0.522, 
  "people tested", 62.96, 1.7134873*^7, 508.544, 43.2, 18.779, 11.881, 
  48472.545, "", 109.361, 5.29, 24.4, 27.3, "", 3.32, 82.28}, 
 {"NLD", "Europe", "Netherlands", "2020-06-15", 48783., 143., 6059., 2., 
  2847.001, 8.346, 353.606, 0.117, "", "", "", "", 8979., 0.524, 
  "people tested", 59.26, 1.7134873*^7, 508.544, 43.2, 18.779, 11.881, 
  48472.545, "", 109.361, 5.29, 24.4, 27.3, "", 3.32, 82.28}, 
 {"NLD", "Europe", "Netherlands", "2020-06-16", 48783., 0., 6059., 0., 
  2847.001, 0., 353.606, 0., "", "", "", "", 9009., 0.526, "people tested", 
  59.26, 1.7134873*^7, 508.544, 43.2, 18.779, 11.881, 48472.545, "", 109.361, 
  5.29, 24.4, 27.3, "", 3.32, 82.28}, {"NLD", "Europe", "Netherlands", 
  "2020-06-17", 49087., 304., 6070., 11., 2864.743, 17.742, 354.248, 0.642, 
  "", "", "", "", 9039., 0.528, "people tested", 59.26, 1.7134873*^7, 
  508.544, 43.2, 18.779, 11.881, 48472.545, "", 109.361, 5.29, 24.4, 27.3, 
  "", 3.32, 82.28}, {"NLD", "Europe", "Netherlands", "2020-06-18", 49204., 
  117., 6074., 4., 2871.571, 6.828, 354.482, 0.233, "", "", "", "", 9069., 
  0.529, "people tested", 59.26, 1.7134873*^7, 508.544, 43.2, 18.779, 11.881, 
  48472.545, "", 109.361, 5.29, 24.4, 27.3, "", 3.32, 82.28}, 
 {"NLD", "Europe", "Netherlands", "2020-06-19", 49319., 115., 6078., 4., 
  2878.282, 6.711, 354.715, 0.233, "", "", "", "", 9100., 0.531, 
  "people tested", 59.26, 1.7134873*^7, 508.544, 43.2, 18.779, 11.881, 
  48472.545, "", 109.361, 5.29, 24.4, 27.3, "", 3.32, 82.28}, 
 {"NLD", "Europe", "Netherlands", "2020-06-20", 49426., 107., 6081., 3., 
  2884.527, 6.245, 354.89, 0.175, "", "", "", "", 9130., 0.533, 
  "people tested", 59.26, 1.7134873*^7, 508.544, 43.2, 18.779, 11.881, 
  48472.545, "", 109.361, 5.29, 24.4, 27.3, "", 3.32, 82.28}, 
 {"NLD", "Europe", "Netherlands", "2020-06-21", 49502., 76., 6089., 8., 
  2888.962, 4.435, 355.357, 0.467, 548348., "", 32.002, "", 9160., 0.535, 
  "people tested", 59.26, 1.7134873*^7, 508.544, 43.2, 18.779, 11.881, 
  48472.545, "", 109.361, 5.29, 24.4, 27.3, "", 3.32, 82.28}, 
 {"NLD", "Europe", "Netherlands", "2020-06-22", 49593., 91., 6090., 1., 
  2894.273, 5.311, 355.416, 0.058, "", "", "", "", 9118., 0.532, 
  "people tested", 59.26, 1.7134873*^7, 508.544, 43.2, 18.779, 11.881, 
  48472.545, "", 109.361, 5.29, 24.4, 27.3, "", 3.32, 82.28}, 
 {"NLD", "Europe", "Netherlands", "2020-06-23", 49658., 65., 6090., 0., 
  2898.066, 3.793, 355.416, 0., "", "", "", "", 9077., 0.53, "people tested", 
  59.26, 1.7134873*^7, 508.544, 43.2, 18.779, 11.881, 48472.545, "", 109.361, 
  5.29, 24.4, 27.3, "", 3.32, 82.28}, {"NLD", "Europe", "Netherlands", 
  "2020-06-24", 49722., 64., 6095., 5., 2901.801, 3.735, 355.707, 0.292, "", 
  "", "", "", 9035., 0.527, "people tested", 59.26, 1.7134873*^7, 508.544, 
  43.2, 18.779, 11.881, 48472.545, "", 109.361, 5.29, 24.4, 27.3, "", 3.32, 
  82.28}, {"NLD", "Europe", "Netherlands", "2020-06-25", 49804., 82., 6097., 
  2., 2906.587, 4.786, 355.824, 0.117, "", "", "", "", 8994., 0.525, 
  "people tested", 59.26, 1.7134873*^7, 508.544, 43.2, 18.779, 11.881, 
  48472.545, "", 109.361, 5.29, 24.4, 27.3, "", 3.32, 82.28}, 
 {"NLD", "Europe", "Netherlands", "2020-06-26", 49914., 110., 6100., 3., 
  2913.007, 6.42, 355.999, 0.175, "", "", "", "", 8952., 0.522, 
  "people tested", 59.26, 1.7134873*^7, 508.544, 43.2, 18.779, 11.881, 
  48472.545, "", 109.361, 5.29, 24.4, 27.3, "", 3.32, 82.28}, 
 {"NLD", "Europe", "Netherlands", "2020-06-27", 50005., 91., 6103., 3., 
  2918.318, 5.311, 356.174, 0.175, "", "", "", "", 8910., 0.52, 
  "people tested", 59.26, 1.7134873*^7, 508.544, 43.2, 18.779, 11.881, 
  48472.545, "", 109.361, 5.29, 24.4, 27.3, "", 3.32, 82.28}, 
 {"NLD", "Europe", "Netherlands", "2020-06-28", 50074., 69., 6105., 2., 
  2922.344, 4.027, 356.291, 0.117, 610430., "", 35.625, "", 8869., 0.518, 
  "people tested", 59.26, 1.7134873*^7, 508.544, 43.2, 18.779, 11.881, 
  48472.545, "", 109.361, 5.29, 24.4, 27.3, "", 3.32, 82.28}, 
 {"NLD", "Europe", "Netherlands", "2020-06-29", 50147., 73., 6105., 0., 
  2926.605, 4.26, 356.291, 0., 616376., 5946., 35.972, 0.347, 8451., 0.493, 
  "people tested", 59.26, 1.7134873*^7, 508.544, 43.2, 18.779, 11.881, 
  48472.545, "", 109.361, 5.29, 24.4, 27.3, "", 3.32, 82.28}, 
 {"NLD", "Europe", "Netherlands", "2020-06-30", 50223., 76., 6107., 2., 
  2931.04, 4.435, 356.408, 0.117, "", "", "", "", "", "", "", 59.26, 
  1.7134873*^7, 508.544, 43.2, 18.779, 11.881, 48472.545, "", 109.361, 5.29, 
  24.4, 27.3, "", 3.32, 82.28}, {"NLD", "Europe", "Netherlands", 
  "2020-07-01", 50273., 50., 6109., 2., 2933.958, 2.918, 356.524, 0.117, "", 
  "", "", "", "", "", "", 39.81, 1.7134873*^7, 508.544, 43.2, 18.779, 11.881, 
  48472.545, "", 109.361, 5.29, 24.4, 27.3, "", 3.32, 82.28}, 
 {"NLD", "Europe", "Netherlands", "2020-07-02", 50335., 62., 6109., 0., 
  2937.576, 3.618, 356.524, 0., "", "", "", "", "", "", "", 39.81, 
  1.7134873*^7, 508.544, 43.2, 18.779, 11.881, 48472.545, "", 109.361, 5.29, 
  24.4, 27.3, "", 3.32, 82.28}, {"NLD", "Europe", "Netherlands", 
  "2020-07-03", 50357., 22., 6109., 0., 2938.86, 1.284, 356.524, 0., "", "", 
  "", "", "", "", "", 39.81, 1.7134873*^7, 508.544, 43.2, 18.779, 11.881, 
  48472.545, "", 109.361, 5.29, 24.4, 27.3, "", 3.32, 82.28}, 
 {"NLD", "Europe", "Netherlands", "2020-07-04", 50432., 75., 6111., 2., 
  2943.237, 4.377, 356.641, 0.117, "", "", "", "", "", "", "", 39.81, 
  1.7134873*^7, 508.544, 43.2, 18.779, 11.881, 48472.545, "", 109.361, 5.29, 
  24.4, 27.3, "", 3.32, 82.28}, {"NLD", "Europe", "Netherlands", 
  "2020-07-05", 50493., 61., 6117., 6., 2946.797, 3.56, 356.991, 0.35, "", 
  "", "", "", "", "", "", 39.81, 1.7134873*^7, 508.544, 43.2, 18.779, 11.881, 
  48472.545, "", 109.361, 5.29, 24.4, 27.3, "", 3.32, 82.28}, 
 {"NLD", "Europe", "Netherlands", "2020-07-06", 50566., 73., 6118., 1., 
  2951.058, 4.26, 357.05, 0.058, "", "", "", "", "", "", "", 39.81, 
  1.7134873*^7, 508.544, 43.2, 18.779, 11.881, 48472.545, "", 109.361, 5.29, 
  24.4, 27.3, "", 3.32, 82.28}, {"NLD", "Europe", "Netherlands", 
  "2020-07-07", 50602., 36., 6119., 1., 2953.159, 2.101, 357.108, 0.058, "", 
  "", "", "", "", "", "", "", 1.7134873*^7, 508.544, 43.2, 18.779, 11.881, 
  48472.545, "", 109.361, 5.29, 24.4, 27.3, "", 3.32, 82.28}, 
 {"NLD", "Europe", "Netherlands", "2020-07-08", 50639., 37., 6123., 4., 
  2955.318, 2.159, 357.341, 0.233, "", "", "", "", "", "", "", "", 
  1.7134873*^7, 508.544, 43.2, 18.779, 11.881, 48472.545, "", 109.361, 5.29, 
  24.4, 27.3, "", 3.32, 82.28}, {"NCL", "Oceania", "New Caledonia", 
  "2020-03-21", 2., 2., 0., 0., 7.005, 7.005, 0., 0., "", "", "", "", "", "", 
  "", "", 285491., 15.342, 33.4, 9.954, 6.489, "", "", "", 23.36, "", "", "", 
  "", 77.55}, {"NCL", "Oceania", "New Caledonia", "2020-03-22", 4., 2., 0., 
  0., 14.011, 7.005, 0., 0., "", "", "", "", "", "", "", "", 285491., 15.342, 
  33.4, 9.954, 6.489, "", "", "", 23.36, "", "", "", "", 77.55}, 
 {"NCL", "Oceania", "New Caledonia", "2020-03-23", 5., 1., 0., 0., 17.514, 
  3.503, 0., 0., "", "", "", "", "", "", "", "", 285491., 15.342, 33.4, 
  9.954, 6.489, "", "", "", 23.36, "", "", "", "", 77.55}, 
 {"NCL", "Oceania", "New Caledonia", "2020-03-24", 7., 2., 0., 0., 24.519, 
  7.005, 0., 0., "", "", "", "", "", "", "", "", 285491., 15.342, 33.4, 
  9.954, 6.489, "", "", "", 23.36, "", "", "", "", 77.55}, 
 {"NCL", "Oceania", "New Caledonia", "2020-03-25", 9., 2., 0., 0., 31.525, 
  7.005, 0., 0., "", "", "", "", "", "", "", "", 285491., 15.342, 33.4, 
  9.954, 6.489, "", "", "", 23.36, "", "", "", "", 77.55}, 
 {"NCL", "Oceania", "New Caledonia", "2020-03-26", 14., 5., 0., 0., 49.038, 
  17.514, 0., 0., "", "", "", "", "", "", "", "", 285491., 15.342, 33.4, 
  9.954, 6.489, "", "", "", 23.36, "", "", "", "", 77.55}, 
 {"NCL", "Oceania", "New Caledonia", "2020-03-27", 15., 1., 0., 0., 52.541, 
  3.503, 0., 0., "", "", "", "", "", "", "", "", 285491., 15.342, 33.4, 
  9.954, 6.489, "", "", "", 23.36, "", "", "", "", 77.55}, 
 {"NCL", "Oceania", "New Caledonia", "2020-03-28", 15., 0., 0., 0., 52.541, 
  0., 0., 0., "", "", "", "", "", "", "", "", 285491., 15.342, 33.4, 9.954, 
  6.489, "", "", "", 23.36, "", "", "", "", 77.55}, 
 {"NCL", "Oceania", "New Caledonia", "2020-03-29", 15., 0., 0., 0., 52.541, 
  0., 0., 0., "", "", "", "", "", "", "", "", 285491., 15.342, 33.4, 9.954, 
  6.489, "", "", "", 23.36, "", "", "", "", 77.55}, 
 {"NCL", "Oceania", "New Caledonia", "2020-03-30", 15., 0., 0., 0., 52.541, 
  0., 0., 0., "", "", "", "", "", "", "", "", 285491., 15.342, 33.4, 9.954, 
  6.489, "", "", "", 23.36, "", "", "", "", 77.55}, 
 {"NCL", "Oceania", "New Caledonia", "2020-03-31", 16., 1., 0., 0., 56.044, 
  3.503, 0., 0., "", "", "", "", "", "", "", "", 285491., 15.342, 33.4, 
  9.954, 6.489, "", "", "", 23.36, "", "", "", "", 77.55}, 
 {"NCL", "Oceania", "New Caledonia", "2020-04-01", 16., 0., 0., 0., 56.044, 
  0., 0., 0., "", "", "", "", "", "", "", "", 285491., 15.342, 33.4, 9.954, 
  6.489, "", "", "", 23.36, "", "", "", "", 77.55}, 
 {"NCL", "Oceania", "New Caledonia", "2020-04-02", 16., 0., 0., 0., 56.044, 
  0., 0., 0., "", "", "", "", "", "", "", "", 285491., 15.342, 33.4, 9.954, 
  6.489, "", "", "", 23.36, "", "", "", "", 77.55}, 
 {"NCL", "Oceania", "New Caledonia", "2020-04-03", 16., 0., 0., 0., 56.044, 
  0., 0., 0., "", "", "", "", "", "", "", "", 285491., 15.342, 33.4, 9.954, 
  6.489, "", "", "", 23.36, "", "", "", "", 77.55}, 
 {"NCL", "Oceania", "New Caledonia", "2020-04-04", 18., 2., 0., 0., 63.049, 
  7.005, 0., 0., "", "", "", "", "", "", "", "", 285491., 15.342, 33.4, 
  9.954, 6.489, "", "", "", 23.36, "", "", "", "", 77.55}, 
 {"NCL", "Oceania", "New Caledonia", "2020-04-05", 18., 0., 0., 0., 63.049, 
  0., 0., 0., "", "", "", "", "", "", "", "", 285491., 15.342, 33.4, 9.954, 
  6.489, "", "", "", 23.36, "", "", "", "", 77.55}, 
 {"NCL", "Oceania", "New Caledonia", "2020-04-06", 18., 0., 0., 0., 63.049, 
  0., 0., 0., "", "", "", "", "", "", "", "", 285491., 15.342, 33.4, 9.954, 
  6.489, "", "", "", 23.36, "", "", "", "", 77.55}, 
 {"NCL", "Oceania", "New Caledonia", "2020-04-07", 18., 0., 0., 0., 63.049, 
  0., 0., 0., "", "", "", "", "", "", "", "", 285491., 15.342, 33.4, 9.954, 
  6.489, "", "", "", 23.36, "", "", "", "", 77.55}, 
 {"NCL", "Oceania", "New Caledonia", "2020-04-08", 18., 0., 0., 0., 63.049, 
  0., 0., 0., "", "", "", "", "", "", "", "", 285491., 15.342, 33.4, 9.954, 
  6.489, "", "", "", 23.36, "", "", "", "", 77.55}, 
 {"NCL", "Oceania", "New Caledonia", "2020-04-09", 18., 0., 0., 0., 63.049, 
  0., 0., 0., "", "", "", "", "", "", "", "", 285491., 15.342, 33.4, 9.954, 
  6.489, "", "", "", 23.36, "", "", "", "", 77.55}, 
 {"NCL", "Oceania", "New Caledonia", "2020-04-10", 18., 0., 0., 0., 63.049, 
  0., 0., 0., "", "", "", "", "", "", "", "", 285491., 15.342, 33.4, 9.954, 
  6.489, "", "", "", 23.36, "", "", "", "", 77.55}, 
 {"NCL", "Oceania", "New Caledonia", "2020-04-11", 18., 0., 0., 0., 63.049, 
  0., 0., 0., "", "", "", "", "", "", "", "", 285491., 15.342, 33.4, 9.954, 
  6.489, "", "", "", 23.36, "", "", "", "", 77.55}, 
 {"NCL", "Oceania", "New Caledonia", "2020-04-12", 18., 0., 0., 0., 63.049, 
  0., 0., 0., "", "", "", "", "", "", "", "", 285491., 15.342, 33.4, 9.954, 
  6.489, "", "", "", 23.36, "", "", "", "", 77.55}, 
 {"NCL", "Oceania", "New Caledonia", "2020-04-13", 18., 0., 0., 0., 63.049, 
  0., 0., 0., "", "", "", "", "", "", "", "", 285491., 15.342, 33.4, 9.954, 
  6.489, "", "", "", 23.36, "", "", "", "", 77.55}, 
 {"NCL", "Oceania", "New Caledonia", "2020-04-14", 18., 0., 0., 0., 63.049, 
  0., 0., 0., "", "", "", "", "", "", "", "", 285491., 15.342, 33.4, 9.954, 
  6.489, "", "", "", 23.36, "", "", "", "", 77.55}, 
 {"NCL", "Oceania", "New Caledonia", "2020-04-15", 18., 0., 0., 0., 63.049, 
  0., 0., 0., "", "", "", "", "", "", "", "", 285491., 15.342, 33.4, 9.954, 
  6.489, "", "", "", 23.36, "", "", "", "", 77.55}, 
 {"NCL", "Oceania", "New Caledonia", "2020-04-16", 18., 0., 0., 0., 63.049, 
  0., 0., 0., "", "", "", "", "", "", "", "", 285491., 15.342, 33.4, 9.954, 
  6.489, "", "", "", 23.36, "", "", "", "", 77.55}, 
 {"NCL", "Oceania", "New Caledonia", "2020-04-17", 18., 0., 0., 0., 63.049, 
  0., 0., 0., "", "", "", "", "", "", "", "", 285491., 15.342, 33.4, 9.954, 
  6.489, "", "", "", 23.36, "", "", "", "", 77.55}, 
 {"NCL", "Oceania", "New Caledonia", "2020-04-18", 18., 0., 0., 0., 63.049, 
  0., 0., 0., "", "", "", "", "", "", "", "", 285491., 15.342, 33.4, 9.954, 
  6.489, "", "", "", 23.36, "", "", "", "", 77.55}, 
 {"NCL", "Oceania", "New Caledonia", "2020-04-19", 18., 0., 0., 0., 63.049, 
  0., 0., 0., "", "", "", "", "", "", "", "", 285491., 15.342, 33.4, 9.954, 
  6.489, "", "", "", 23.36, "", "", "", "", 77.55}, 
 {"NCL", "Oceania", "New Caledonia", "2020-04-20", 18., 0., 0., 0., 63.049, 
  0., 0., 0., "", "", "", "", "", "", "", "", 285491., 15.342, 33.4, 9.954, 
  6.489, "", "", "", 23.36, "", "", "", "", 77.55}, 
 {"NCL", "Oceania", "New Caledonia", "2020-04-21", 18., 0., 0., 0., 63.049, 
  0., 0., 0., "", "", "", "", "", "", "", "", 285491., 15.342, 33.4, 9.954, 
  6.489, "", "", "", 23.36, "", "", "", "", 77.55}, 
 {"NCL", "Oceania", "New Caledonia", "2020-04-22", 18., 0., 0., 0., 63.049, 
  0., 0., 0., "", "", "", "", "", "", "", "", 285491., 15.342, 33.4, 9.954, 
  6.489, "", "", "", 23.36, "", "", "", "", 77.55}, 
 {"NCL", "Oceania", "New Caledonia", "2020-04-23", 18., 0., 0., 0., 63.049, 
  0., 0., 0., "", "", "", "", "", "", "", "", 285491., 15.342, 33.4, 9.954, 
  6.489, "", "", "", 23.36, "", "", "", "", 77.55}, 
 {"NCL", "Oceania", "New Caledonia", "2020-04-24", 18., 0., 0., 0., 63.049, 
  0., 0., 0., "", "", "", "", "", "", "", "", 285491., 15.342, 33.4, 9.954, 
  6.489, "", "", "", 23.36, "", "", "", "", 77.55}, 
 {"NCL", "Oceania", "New Caledonia", "2020-04-25", 18., 0., 0., 0., 63.049, 
  0., 0., 0., "", "", "", "", "", "", "", "", 285491., 15.342, 33.4, 9.954, 
  6.489, "", "", "", 23.36, "", "", "", "", 77.55}, 
 {"NCL", "Oceania", "New Caledonia", "2020-04-26", 18., 0., 0., 0., 63.049, 
  0., 0., 0., "", "", "", "", "", "", "", "", 285491., 15.342, 33.4, 9.954, 
  6.489, "", "", "", 23.36, "", "", "", "", 77.55}, 
 {"NCL", "Oceania", "New Caledonia", "2020-04-27", 18., 0., 0., 0., 63.049, 
  0., 0., 0., "", "", "", "", "", "", "", "", 285491., 15.342, 33.4, 9.954, 
  6.489, "", "", "", 23.36, "", "", "", "", 77.55}, 
 {"NCL", "Oceania", "New Caledonia", "2020-04-28", 18., 0., 0., 0., 63.049, 
  0., 0., 0., "", "", "", "", "", "", "", "", 285491., 15.342, 33.4, 9.954, 
  6.489, "", "", "", 23.36, "", "", "", "", 77.55}, 
 {"NCL", "Oceania", "New Caledonia", "2020-04-29", 18., 0., 0., 0., 63.049, 
  0., 0., 0., "", "", "", "", "", "", "", "", 285491., 15.342, 33.4, 9.954, 
  6.489, "", "", "", 23.36, "", "", "", "", 77.55}, 
 {"NCL", "Oceania", "New Caledonia", "2020-04-30", 18., 0., 0., 0., 63.049, 
  0., 0., 0., "", "", "", "", "", "", "", "", 285491., 15.342, 33.4, 9.954, 
  6.489, "", "", "", 23.36, "", "", "", "", 77.55}, 
 {"NCL", "Oceania", "New Caledonia", "2020-05-01", 18., 0., 0., 0., 63.049, 
  0., 0., 0., "", "", "", "", "", "", "", "", 285491., 15.342, 33.4, 9.954, 
  6.489, "", "", "", 23.36, "", "", "", "", 77.55}, 
 {"NCL", "Oceania", "New Caledonia", "2020-05-02", 18., 0., 0., 0., 63.049, 
  0., 0., 0., "", "", "", "", "", "", "", "", 285491., 15.342, 33.4, 9.954, 
  6.489, "", "", "", 23.36, "", "", "", "", 77.55}, 
 {"NCL", "Oceania", "New Caledonia", "2020-05-03", 18., 0., 0., 0., 63.049, 
  0., 0., 0., "", "", "", "", "", "", "", "", 285491., 15.342, 33.4, 9.954, 
  6.489, "", "", "", 23.36, "", "", "", "", 77.55}, 
 {"NCL", "Oceania", "New Caledonia", "2020-05-04", 18., 0., 0., 0., 63.049, 
  0., 0., 0., "", "", "", "", "", "", "", "", 285491., 15.342, 33.4, 9.954, 
  6.489, "", "", "", 23.36, "", "", "", "", 77.55}, 
 {"NCL", "Oceania", "New Caledonia", "2020-05-05", 18., 0., 0., 0., 63.049, 
  0., 0., 0., "", "", "", "", "", "", "", "", 285491., 15.342, 33.4, 9.954, 
  6.489, "", "", "", 23.36, "", "", "", "", 77.55}, 
 {"NCL", "Oceania", "New Caledonia", "2020-05-06", 18., 0., 0., 0., 63.049, 
  0., 0., 0., "", "", "", "", "", "", "", "", 285491., 15.342, 33.4, 9.954, 
  6.489, "", "", "", 23.36, "", "", "", "", 77.55}, 
 {"NCL", "Oceania", "New Caledonia", "2020-05-07", 18., 0., 0., 0., 63.049, 
  0., 0., 0., "", "", "", "", "", "", "", "", 285491., 15.342, 33.4, 9.954, 
  6.489, "", "", "", 23.36, "", "", "", "", 77.55}, 
 {"NCL", "Oceania", "New Caledonia", "2020-05-08", 18., 0., 0., 0., 63.049, 
  0., 0., 0., "", "", "", "", "", "", "", "", 285491., 15.342, 33.4, 9.954, 
  6.489, "", "", "", 23.36, "", "", "", "", 77.55}, 
 {"NCL", "Oceania", "New Caledonia", "2020-05-09", 18., 0., 0., 0., 63.049, 
  0., 0., 0., "", "", "", "", "", "", "", "", 285491., 15.342, 33.4, 9.954, 
  6.489, "", "", "", 23.36, "", "", "", "", 77.55}, 
 {"NCL", "Oceania", "New Caledonia", "2020-05-10", 18., 0., 0., 0., 63.049, 
  0., 0., 0., "", "", "", "", "", "", "", "", 285491., 15.342, 33.4, 9.954, 
  6.489, "", "", "", 23.36, "", "", "", "", 77.55}, 
 {"NCL", "Oceania", "New Caledonia", "2020-05-11", 18., 0., 0., 0., 63.049, 
  0., 0., 0., "", "", "", "", "", "", "", "", 285491., 15.342, 33.4, 9.954, 
  6.489, "", "", "", 23.36, "", "", "", "", 77.55}, 
 {"NCL", "Oceania", "New Caledonia", "2020-05-12", 18., 0., 0., 0., 63.049, 
  0., 0., 0., "", "", "", "", "", "", "", "", 285491., 15.342, 33.4, 9.954, 
  6.489, "", "", "", 23.36, "", "", "", "", 77.55}, 
 {"NCL", "Oceania", "New Caledonia", "2020-05-13", 18., 0., 0., 0., 63.049, 
  0., 0., 0., "", "", "", "", "", "", "", "", 285491., 15.342, 33.4, 9.954, 
  6.489, "", "", "", 23.36, "", "", "", "", 77.55}, 
 {"NCL", "Oceania", "New Caledonia", "2020-05-14", 18., 0., 0., 0., 63.049, 
  0., 0., 0., "", "", "", "", "", "", "", "", 285491., 15.342, 33.4, 9.954, 
  6.489, "", "", "", 23.36, "", "", "", "", 77.55}, 
 {"NCL", "Oceania", "New Caledonia", "2020-05-15", 18., 0., 0., 0., 63.049, 
  0., 0., 0., "", "", "", "", "", "", "", "", 285491., 15.342, 33.4, 9.954, 
  6.489, "", "", "", 23.36, "", "", "", "", 77.55}, 
 {"NCL", "Oceania", "New Caledonia", "2020-05-16", 18., 0., 0., 0., 63.049, 
  0., 0., 0., "", "", "", "", "", "", "", "", 285491., 15.342, 33.4, 9.954, 
  6.489, "", "", "", 23.36, "", "", "", "", 77.55}, 
 {"NCL", "Oceania", "New Caledonia", "2020-05-17", 18., 0., 0., 0., 63.049, 
  0., 0., 0., "", "", "", "", "", "", "", "", 285491., 15.342, 33.4, 9.954, 
  6.489, "", "", "", 23.36, "", "", "", "", 77.55}, 
 {"NCL", "Oceania", "New Caledonia", "2020-05-18", 18., 0., 0., 0., 63.049, 
  0., 0., 0., "", "", "", "", "", "", "", "", 285491., 15.342, 33.4, 9.954, 
  6.489, "", "", "", 23.36, "", "", "", "", 77.55}, 
 {"NCL", "Oceania", "New Caledonia", "2020-05-19", 18., 0., 0., 0., 63.049, 
  0., 0., 0., "", "", "", "", "", "", "", "", 285491., 15.342, 33.4, 9.954, 
  6.489, "", "", "", 23.36, "", "", "", "", 77.55}, 
 {"NCL", "Oceania", "New Caledonia", "2020-05-20", 18., 0., 0., 0., 63.049, 
  0., 0., 0., "", "", "", "", "", "", "", "", 285491., 15.342, 33.4, 9.954, 
  6.489, "", "", "", 23.36, "", "", "", "", 77.55}, 
 {"NCL", "Oceania", "New Caledonia", "2020-05-21", 18., 0., 0., 0., 63.049, 
  0., 0., 0., "", "", "", "", "", "", "", "", 285491., 15.342, 33.4, 9.954, 
  6.489, "", "", "", 23.36, "", "", "", "", 77.55}, 
 {"NCL", "Oceania", "New Caledonia", "2020-05-22", 18., 0., 0., 0., 63.049, 
  0., 0., 0., "", "", "", "", "", "", "", "", 285491., 15.342, 33.4, 9.954, 
  6.489, "", "", "", 23.36, "", "", "", "", 77.55}, 
 {"NCL", "Oceania", "New Caledonia", "2020-05-23", 18., 0., 0., 0., 63.049, 
  0., 0., 0., "", "", "", "", "", "", "", "", 285491., 15.342, 33.4, 9.954, 
  6.489, "", "", "", 23.36, "", "", "", "", 77.55}, 
 {"NCL", "Oceania", "New Caledonia", "2020-05-24", 18., 0., 0., 0., 63.049, 
  0., 0., 0., "", "", "", "", "", "", "", "", 285491., 15.342, 33.4, 9.954, 
  6.489, "", "", "", 23.36, "", "", "", "", 77.55}, 
 {"NCL", "Oceania", "New Caledonia", "2020-05-25", 18., 0., 0., 0., 63.049, 
  0., 0., 0., "", "", "", "", "", "", "", "", 285491., 15.342, 33.4, 9.954, 
  6.489, "", "", "", 23.36, "", "", "", "", 77.55}, 
 {"NCL", "Oceania", "New Caledonia", "2020-05-26", 18., 0., 0., 0., 63.049, 
  0., 0., 0., "", "", "", "", "", "", "", "", 285491., 15.342, 33.4, 9.954, 
  6.489, "", "", "", 23.36, "", "", "", "", 77.55}, 
 {"NCL", "Oceania", "New Caledonia", "2020-05-27", 18., 0., 0., 0., 63.049, 
  0., 0., 0., "", "", "", "", "", "", "", "", 285491., 15.342, 33.4, 9.954, 
  6.489, "", "", "", 23.36, "", "", "", "", 77.55}, 
 {"NCL", "Oceania", "New Caledonia", "2020-05-28", 18., 0., 0., 0., 63.049, 
  0., 0., 0., "", "", "", "", "", "", "", "", 285491., 15.342, 33.4, 9.954, 
  6.489, "", "", "", 23.36, "", "", "", "", 77.55}, 
 {"NCL", "Oceania", "New Caledonia", "2020-05-29", 19., 1., 0., 0., 66.552, 
  3.503, 0., 0., "", "", "", "", "", "", "", "", 285491., 15.342, 33.4, 
  9.954, 6.489, "", "", "", 23.36, "", "", "", "", 77.55}, 
 {"NCL", "Oceania", "New Caledonia", "2020-05-30", 19., 0., 0., 0., 66.552, 
  0., 0., 0., "", "", "", "", "", "", "", "", 285491., 15.342, 33.4, 9.954, 
  6.489, "", "", "", 23.36, "", "", "", "", 77.55}, 
 {"NCL", "Oceania", "New Caledonia", "2020-05-31", 19., 0., 0., 0., 66.552, 
  0., 0., 0., "", "", "", "", "", "", "", "", 285491., 15.342, 33.4, 9.954, 
  6.489, "", "", "", 23.36, "", "", "", "", 77.55}, 
 {"NCL", "Oceania", "New Caledonia", "2020-06-01", 19., 0., 0., 0., 66.552, 
  0., 0., 0., "", "", "", "", "", "", "", "", 285491., 15.342, 33.4, 9.954, 
  6.489, "", "", "", 23.36, "", "", "", "", 77.55}, 
 {"NCL", "Oceania", "New Caledonia", "2020-06-02", 20., 1., 0., 0., 70.055, 
  3.503, 0., 0., "", "", "", "", "", "", "", "", 285491., 15.342, 33.4, 
  9.954, 6.489, "", "", "", 23.36, "", "", "", "", 77.55}, 
 {"NCL", "Oceania", "New Caledonia", "2020-06-03", 20., 0., 0., 0., 70.055, 
  0., 0., 0., "", "", "", "", "", "", "", "", 285491., 15.342, 33.4, 9.954, 
  6.489, "", "", "", 23.36, "", "", "", "", 77.55}, 
 {"NCL", "Oceania", "New Caledonia", "2020-06-04", 20., 0., 0., 0., 70.055, 
  0., 0., 0., "", "", "", "", "", "", "", "", 285491., 15.342, 33.4, 9.954, 
  6.489, "", "", "", 23.36, "", "", "", "", 77.55}, 
 {"NCL", "Oceania", "New Caledonia", "2020-06-05", 20., 0., 0., 0., 70.055, 
  0., 0., 0., "", "", "", "", "", "", "", "", 285491., 15.342, 33.4, 9.954, 
  6.489, "", "", "", 23.36, "", "", "", "", 77.55}, 
 {"NCL", "Oceania", "New Caledonia", "2020-06-06", 20., 0., 0., 0., 70.055, 
  0., 0., 0., "", "", "", "", "", "", "", "", 285491., 15.342, 33.4, 9.954, 
  6.489, "", "", "", 23.36, "", "", "", "", 77.55}, 
 {"NCL", "Oceania", "New Caledonia", "2020-06-07", 20., 0., 0., 0., 70.055, 
  0., 0., 0., "", "", "", "", "", "", "", "", 285491., 15.342, 33.4, 9.954, 
  6.489, "", "", "", 23.36, "", "", "", "", 77.55}, 
 {"NCL", "Oceania", "New Caledonia", "2020-06-08", 20., 0., 0., 0., 70.055, 
  0., 0., 0., "", "", "", "", "", "", "", "", 285491., 15.342, 33.4, 9.954, 
  6.489, "", "", "", 23.36, "", "", "", "", 77.55}, 
 {"NCL", "Oceania", "New Caledonia", "2020-06-09", 20., 0., 0., 0., 70.055, 
  0., 0., 0., "", "", "", "", "", "", "", "", 285491., 15.342, 33.4, 9.954, 
  6.489, "", "", "", 23.36, "", "", "", "", 77.55}, 
 {"NCL", "Oceania", "New Caledonia", "2020-06-10", 21., 1., 0., 0., 73.557, 
  3.503, 0., 0., "", "", "", "", "", "", "", "", 285491., 15.342, 33.4, 
  9.954, 6.489, "", "", "", 23.36, "", "", "", "", 77.55}, 
 {"NCL", "Oceania", "New Caledonia", "2020-06-11", 21., 0., 0., 0., 73.557, 
  0., 0., 0., "", "", "", "", "", "", "", "", 285491., 15.342, 33.4, 9.954, 
  6.489, "", "", "", 23.36, "", "", "", "", 77.55}, 
 {"NCL", "Oceania", "New Caledonia", "2020-06-12", 21., 0., 0., 0., 73.557, 
  0., 0., 0., "", "", "", "", "", "", "", "", 285491., 15.342, 33.4, 9.954, 
  6.489, "", "", "", 23.36, "", "", "", "", 77.55}, 
 {"NCL", "Oceania", "New Caledonia", "2020-06-13", 21., 0., 0., 0., 73.557, 
  0., 0., 0., "", "", "", "", "", "", "", "", 285491., 15.342, 33.4, 9.954, 
  6.489, "", "", "", 23.36, "", "", "", "", 77.55}, 
 {"NCL", "Oceania", "New Caledonia", "2020-06-14", 21., 0., 0., 0., 73.557, 
  0., 0., 0., "", "", "", "", "", "", "", "", 285491., 15.342, 33.4, 9.954, 
  6.489, "", "", "", 23.36, "", "", "", "", 77.55}, 
 {"NCL", "Oceania", "New Caledonia", "2020-06-15", 21., 0., 0., 0., 73.557, 
  0., 0., 0., "", "", "", "", "", "", "", "", 285491., 15.342, 33.4, 9.954, 
  6.489, "", "", "", 23.36, "", "", "", "", 77.55}, 
 {"NCL", "Oceania", "New Caledonia", "2020-06-16", 21., 0., 0., 0., 73.557, 
  0., 0., 0., "", "", "", "", "", "", "", "", 285491., 15.342, 33.4, 9.954, 
  6.489, "", "", "", 23.36, "", "", "", "", 77.55}, 
 {"NCL", "Oceania", "New Caledonia", "2020-06-17", 21., 0., 0., 0., 73.557, 
  0., 0., 0., "", "", "", "", "", "", "", "", 285491., 15.342, 33.4, 9.954, 
  6.489, "", "", "", 23.36, "", "", "", "", 77.55}, 
 {"NCL", "Oceania", "New Caledonia", "2020-06-18", 21., 0., 0., 0., 73.557, 
  0., 0., 0., "", "", "", "", "", "", "", "", 285491., 15.342, 33.4, 9.954, 
  6.489, "", "", "", 23.36, "", "", "", "", 77.55}, 
 {"NCL", "Oceania", "New Caledonia", "2020-06-19", 21., 0., 0., 0., 73.557, 
  0., 0., 0., "", "", "", "", "", "", "", "", 285491., 15.342, 33.4, 9.954, 
  6.489, "", "", "", 23.36, "", "", "", "", 77.55}, 
 {"NCL", "Oceania", "New Caledonia", "2020-06-20", 21., 0., 0., 0., 73.557, 
  0., 0., 0., "", "", "", "", "", "", "", "", 285491., 15.342, 33.4, 9.954, 
  6.489, "", "", "", 23.36, "", "", "", "", 77.55}, 
 {"NCL", "Oceania", "New Caledonia", "2020-06-21", 21., 0., 0., 0., 73.557, 
  0., 0., 0., "", "", "", "", "", "", "", "", 285491., 15.342, 33.4, 9.954, 
  6.489, "", "", "", 23.36, "", "", "", "", 77.55}, 
 {"NCL", "Oceania", "New Caledonia", "2020-06-22", 21., 0., 0., 0., 73.557, 
  0., 0., 0., "", "", "", "", "", "", "", "", 285491., 15.342, 33.4, 9.954, 
  6.489, "", "", "", 23.36, "", "", "", "", 77.55}, 
 {"NCL", "Oceania", "New Caledonia", "2020-06-23", 21., 0., 0., 0., 73.557, 
  0., 0., 0., "", "", "", "", "", "", "", "", 285491., 15.342, 33.4, 9.954, 
  6.489, "", "", "", 23.36, "", "", "", "", 77.55}, 
 {"NCL", "Oceania", "New Caledonia", "2020-06-24", 21., 0., 0., 0., 73.557, 
  0., 0., 0., "", "", "", "", "", "", "", "", 285491., 15.342, 33.4, 9.954, 
  6.489, "", "", "", 23.36, "", "", "", "", 77.55}, 
 {"NCL", "Oceania", "New Caledonia", "2020-06-25", 21., 0., 0., 0., 73.557, 
  0., 0., 0., "", "", "", "", "", "", "", "", 285491., 15.342, 33.4, 9.954, 
  6.489, "", "", "", 23.36, "", "", "", "", 77.55}, 
 {"NCL", "Oceania", "New Caledonia", "2020-06-26", 21., 0., 0., 0., 73.557, 
  0., 0., 0., "", "", "", "", "", "", "", "", 285491., 15.342, 33.4, 9.954, 
  6.489, "", "", "", 23.36, "", "", "", "", 77.55}, 
 {"NCL", "Oceania", "New Caledonia", "2020-06-27", 21., 0., 0., 0., 73.557, 
  0., 0., 0., "", "", "", "", "", "", "", "", 285491., 15.342, 33.4, 9.954, 
  6.489, "", "", "", 23.36, "", "", "", "", 77.55}, 
 {"NCL", "Oceania", "New Caledonia", "2020-06-28", 21., 0., 0., 0., 73.557, 
  0., 0., 0., "", "", "", "", "", "", "", "", 285491., 15.342, 33.4, 9.954, 
  6.489, "", "", "", 23.36, "", "", "", "", 77.55}, 
 {"NCL", "Oceania", "New Caledonia", "2020-06-29", 21., 0., 0., 0., 73.557, 
  0., 0., 0., "", "", "", "", "", "", "", "", 285491., 15.342, 33.4, 9.954, 
  6.489, "", "", "", 23.36, "", "", "", "", 77.55}, 
 {"NCL", "Oceania", "New Caledonia", "2020-06-30", 21., 0., 0., 0., 73.557, 
  0., 0., 0., "", "", "", "", "", "", "", "", 285491., 15.342, 33.4, 9.954, 
  6.489, "", "", "", 23.36, "", "", "", "", 77.55}, 
 {"NCL", "Oceania", "New Caledonia", "2020-07-01", 21., 0., 0., 0., 73.557, 
  0., 0., 0., "", "", "", "", "", "", "", "", 285491., 15.342, 33.4, 9.954, 
  6.489, "", "", "", 23.36, "", "", "", "", 77.55}, 
 {"NCL", "Oceania", "New Caledonia", "2020-07-02", 21., 0., 0., 0., 73.557, 
  0., 0., 0., "", "", "", "", "", "", "", "", 285491., 15.342, 33.4, 9.954, 
  6.489, "", "", "", 23.36, "", "", "", "", 77.55}, 
 {"NCL", "Oceania", "New Caledonia", "2020-07-03", 21., 0., 0., 0., 73.557, 
  0., 0., 0., "", "", "", "", "", "", "", "", 285491., 15.342, 33.4, 9.954, 
  6.489, "", "", "", 23.36, "", "", "", "", 77.55}, 
 {"NCL", "Oceania", "New Caledonia", "2020-07-04", 21., 0., 0., 0., 73.557, 
  0., 0., 0., "", "", "", "", "", "", "", "", 285491., 15.342, 33.4, 9.954, 
  6.489, "", "", "", 23.36, "", "", "", "", 77.55}, 
 {"NCL", "Oceania", "New Caledonia", "2020-07-05", 21., 0., 0., 0., 73.557, 
  0., 0., 0., "", "", "", "", "", "", "", "", 285491., 15.342, 33.4, 9.954, 
  6.489, "", "", "", 23.36, "", "", "", "", 77.55}, 
 {"NCL", "Oceania", "New Caledonia", "2020-07-06", 21., 0., 0., 0., 73.557, 
  0., 0., 0., "", "", "", "", "", "", "", "", 285491., 15.342, 33.4, 9.954, 
  6.489, "", "", "", 23.36, "", "", "", "", 77.55}, 
 {"NCL", "Oceania", "New Caledonia", "2020-07-07", 21., 0., 0., 0., 73.557, 
  0., 0., 0., "", "", "", "", "", "", "", "", 285491., 15.342, 33.4, 9.954, 
  6.489, "", "", "", 23.36, "", "", "", "", 77.55}, 
 {"NCL", "Oceania", "New Caledonia", "2020-07-08", 21., 0., 0., 0., 73.557, 
  0., 0., 0., "", "", "", "", "", "", "", "", 285491., 15.342, 33.4, 9.954, 
  6.489, "", "", "", 23.36, "", "", "", "", 77.55}, 
 {"NZL", "Oceania", "New Zealand", "2019-12-31", 0., 0., 0., 0., 0., 0., 0., 
  0., "", "", "", "", "", "", "", "", 4.822233*^6, 18.206, 37.9, 15.322, 
  9.72, 36085.843, "", 128.797, 8.08, 14.8, 17.2, "", 2.61, 82.29}, 
 {"NZL", "Oceania", "New Zealand", "2020-01-01", 0., 0., 0., 0., 0., 0., 0., 
  0., "", "", "", "", "", "", "", 0., 4.822233*^6, 18.206, 37.9, 15.322, 
  9.72, 36085.843, "", 128.797, 8.08, 14.8, 17.2, "", 2.61, 82.29}, 
 {"NZL", "Oceania", "New Zealand", "2020-01-02", 0., 0., 0., 0., 0., 0., 0., 
  0., "", "", "", "", "", "", "", 0., 4.822233*^6, 18.206, 37.9, 15.322, 
  9.72, 36085.843, "", 128.797, 8.08, 14.8, 17.2, "", 2.61, 82.29}, 
 {"NZL", "Oceania", "New Zealand", "2020-01-03", 0., 0., 0., 0., 0., 0., 0., 
  0., "", "", "", "", "", "", "", 0., 4.822233*^6, 18.206, 37.9, 15.322, 
  9.72, 36085.843, "", 128.797, 8.08, 14.8, 17.2, "", 2.61, 82.29}, 
 {"NZL", "Oceania", "New Zealand", "2020-01-04", 0., 0., 0., 0., 0., 0., 0., 
  0., "", "", "", "", "", "", "", 0., 4.822233*^6, 18.206, 37.9, 15.322, 
  9.72, 36085.843, "", 128.797, 8.08, 14.8, 17.2, "", 2.61, 82.29}, 
 {"NZL", "Oceania", "New Zealand", "2020-01-05", 0., 0., 0., 0., 0., 0., 0., 
  0., "", "", "", "", "", "", "", 0., 4.822233*^6, 18.206, 37.9, 15.322, 
  9.72, 36085.843, "", 128.797, 8.08, 14.8, 17.2, "", 2.61, 82.29}, 
 {"NZL", "Oceania", "New Zealand", "2020-01-06", 0., 0., 0., 0., 0., 0., 0., 
  0., "", "", "", "", "", "", "", 0., 4.822233*^6, 18.206, 37.9, 15.322, 
  9.72, 36085.843, "", 128.797, 8.08, 14.8, 17.2, "", 2.61, 82.29}, 
 {"NZL", "Oceania", "New Zealand", "2020-01-07", 0., 0., 0., 0., 0., 0., 0., 
  0., "", "", "", "", "", "", "", 0., 4.822233*^6, 18.206, 37.9, 15.322, 
  9.72, 36085.843, "", 128.797, 8.08, 14.8, 17.2, "", 2.61, 82.29}, 
 {"NZL", "Oceania", "New Zealand", "2020-01-08", 0., 0., 0., 0., 0., 0., 0., 
  0., "", "", "", "", "", "", "", 0., 4.822233*^6, 18.206, 37.9, 15.322, 
  9.72, 36085.843, "", 128.797, 8.08, 14.8, 17.2, "", 2.61, 82.29}, 
 {"NZL", "Oceania", "New Zealand", "2020-01-09", 0., 0., 0., 0., 0., 0., 0., 
  0., "", "", "", "", "", "", "", 0., 4.822233*^6, 18.206, 37.9, 15.322, 
  9.72, 36085.843, "", 128.797, 8.08, 14.8, 17.2, "", 2.61, 82.29}, 
 {"NZL", "Oceania", "New Zealand", "2020-01-10", 0., 0., 0., 0., 0., 0., 0., 
  0., "", "", "", "", "", "", "", 0., 4.822233*^6, 18.206, 37.9, 15.322, 
  9.72, 36085.843, "", 128.797, 8.08, 14.8, 17.2, "", 2.61, 82.29}, 
 {"NZL", "Oceania", "New Zealand", "2020-01-11", 0., 0., 0., 0., 0., 0., 0., 
  0., "", "", "", "", "", "", "", 0., 4.822233*^6, 18.206, 37.9, 15.322, 
  9.72, 36085.843, "", 128.797, 8.08, 14.8, 17.2, "", 2.61, 82.29}, 
 {"NZL", "Oceania", "New Zealand", "2020-01-12", 0., 0., 0., 0., 0., 0., 0., 
  0., "", "", "", "", "", "", "", 0., 4.822233*^6, 18.206, 37.9, 15.322, 
  9.72, 36085.843, "", 128.797, 8.08, 14.8, 17.2, "", 2.61, 82.29}, 
 {"NZL", "Oceania", "New Zealand", "2020-01-13", 0., 0., 0., 0., 0., 0., 0., 
  0., "", "", "", "", "", "", "", 0., 4.822233*^6, 18.206, 37.9, 15.322, 
  9.72, 36085.843, "", 128.797, 8.08, 14.8, 17.2, "", 2.61, 82.29}, 
 {"NZL", "Oceania", "New Zealand", "2020-01-14", 0., 0., 0., 0., 0., 0., 0., 
  0., "", "", "", "", "", "", "", 0., 4.822233*^6, 18.206, 37.9, 15.322, 
  9.72, 36085.843, "", 128.797, 8.08, 14.8, 17.2, "", 2.61, 82.29}, 
 {"NZL", "Oceania", "New Zealand", "2020-01-15", 0., 0., 0., 0., 0., 0., 0., 
  0., "", "", "", "", "", "", "", 0., 4.822233*^6, 18.206, 37.9, 15.322, 
  9.72, 36085.843, "", 128.797, 8.08, 14.8, 17.2, "", 2.61, 82.29}, 
 {"NZL", "Oceania", "New Zealand", "2020-01-16", 0., 0., 0., 0., 0., 0., 0., 
  0., "", "", "", "", "", "", "", 0., 4.822233*^6, 18.206, 37.9, 15.322, 
  9.72, 36085.843, "", 128.797, 8.08, 14.8, 17.2, "", 2.61, 82.29}, 
 {"NZL", "Oceania", "New Zealand", "2020-01-17", 0., 0., 0., 0., 0., 0., 0., 
  0., "", "", "", "", "", "", "", 0., 4.822233*^6, 18.206, 37.9, 15.322, 
  9.72, 36085.843, "", 128.797, 8.08, 14.8, 17.2, "", 2.61, 82.29}, 
 {"NZL", "Oceania", "New Zealand", "2020-01-18", 0., 0., 0., 0., 0., 0., 0., 
  0., "", "", "", "", "", "", "", 0., 4.822233*^6, 18.206, 37.9, 15.322, 
  9.72, 36085.843, "", 128.797, 8.08, 14.8, 17.2, "", 2.61, 82.29}, 
 {"NZL", "Oceania", "New Zealand", "2020-01-19", 0., 0., 0., 0., 0., 0., 0., 
  0., "", "", "", "", "", "", "", 0., 4.822233*^6, 18.206, 37.9, 15.322, 
  9.72, 36085.843, "", 128.797, 8.08, 14.8, 17.2, "", 2.61, 82.29}, 
 {"NZL", "Oceania", "New Zealand", "2020-01-20", 0., 0., 0., 0., 0., 0., 0., 
  0., "", "", "", "", "", "", "", 0., 4.822233*^6, 18.206, 37.9, 15.322, 
  9.72, 36085.843, "", 128.797, 8.08, 14.8, 17.2, "", 2.61, 82.29}, 
 {"NZL", "Oceania", "New Zealand", "2020-01-21", 0., 0., 0., 0., 0., 0., 0., 
  0., "", "", "", "", "", "", "", 0., 4.822233*^6, 18.206, 37.9, 15.322, 
  9.72, 36085.843, "", 128.797, 8.08, 14.8, 17.2, "", 2.61, 82.29}, 
 {"NZL", "Oceania", "New Zealand", "2020-01-22", 0., 0., 0., 0., 0., 0., 0., 
  0., "", "", "", "", "", "", "", 11.11, 4.822233*^6, 18.206, 37.9, 15.322, 
  9.72, 36085.843, "", 128.797, 8.08, 14.8, 17.2, "", 2.61, 82.29}, 
 {"NZL", "Oceania", "New Zealand", "2020-01-23", 0., 0., 0., 0., 0., 0., 0., 
  0., "", "", "", "", "", "", "", 11.11, 4.822233*^6, 18.206, 37.9, 15.322, 
  9.72, 36085.843, "", 128.797, 8.08, 14.8, 17.2, "", 2.61, 82.29}, 
 {"NZL", "Oceania", "New Zealand", "2020-01-24", 0., 0., 0., 0., 0., 0., 0., 
  0., "", "", "", "", "", "", "", 11.11, 4.822233*^6, 18.206, 37.9, 15.322, 
  9.72, 36085.843, "", 128.797, 8.08, 14.8, 17.2, "", 2.61, 82.29}, 
 {"NZL", "Oceania", "New Zealand", "2020-01-25", 0., 0., 0., 0., 0., 0., 0., 
  0., "", "", "", "", "", "", "", 11.11, 4.822233*^6, 18.206, 37.9, 15.322, 
  9.72, 36085.843, "", 128.797, 8.08, 14.8, 17.2, "", 2.61, 82.29}, 
 {"NZL", "Oceania", "New Zealand", "2020-01-26", 0., 0., 0., 0., 0., 0., 0., 
  0., "", "", "", "", "", "", "", 11.11, 4.822233*^6, 18.206, 37.9, 15.322, 
  9.72, 36085.843, "", 128.797, 8.08, 14.8, 17.2, "", 2.61, 82.29}, 
 {"NZL", "Oceania", "New Zealand", "2020-01-27", 0., 0., 0., 0., 0., 0., 0., 
  0., "", "", "", "", "", "", "", 11.11, 4.822233*^6, 18.206, 37.9, 15.322, 
  9.72, 36085.843, "", 128.797, 8.08, 14.8, 17.2, "", 2.61, 82.29}, 
 {"NZL", "Oceania", "New Zealand", "2020-01-28", 0., 0., 0., 0., 0., 0., 0., 
  0., "", "", "", "", "", "", "", 11.11, 4.822233*^6, 18.206, 37.9, 15.322, 
  9.72, 36085.843, "", 128.797, 8.08, 14.8, 17.2, "", 2.61, 82.29}, 
 {"NZL", "Oceania", "New Zealand", "2020-01-29", 0., 0., 0., 0., 0., 0., 0., 
  0., "", "", "", "", "", "", "", 11.11, 4.822233*^6, 18.206, 37.9, 15.322, 
  9.72, 36085.843, "", 128.797, 8.08, 14.8, 17.2, "", 2.61, 82.29}, 
 {"NZL", "Oceania", "New Zealand", "2020-01-30", 0., 0., 0., 0., 0., 0., 0., 
  0., "", "", "", "", "", "", "", 11.11, 4.822233*^6, 18.206, 37.9, 15.322, 
  9.72, 36085.843, "", 128.797, 8.08, 14.8, 17.2, "", 2.61, 82.29}, 
 {"NZL", "Oceania", "New Zealand", "2020-01-31", 0., 0., 0., 0., 0., 0., 0., 
  0., "", "", "", "", "", "", "", 11.11, 4.822233*^6, 18.206, 37.9, 15.322, 
  9.72, 36085.843, "", 128.797, 8.08, 14.8, 17.2, "", 2.61, 82.29}, 
 {"NZL", "Oceania", "New Zealand", "2020-02-01", 0., 0., 0., 0., 0., 0., 0., 
  0., "", "", "", "", "", "", "", 11.11, 4.822233*^6, 18.206, 37.9, 15.322, 
  9.72, 36085.843, "", 128.797, 8.08, 14.8, 17.2, "", 2.61, 82.29}, 
 {"NZL", "Oceania", "New Zealand", "2020-02-02", 0., 0., 0., 0., 0., 0., 0., 
  0., "", "", "", "", "", "", "", 19.44, 4.822233*^6, 18.206, 37.9, 15.322, 
  9.72, 36085.843, "", 128.797, 8.08, 14.8, 17.2, "", 2.61, 82.29}, 
 {"NZL", "Oceania", "New Zealand", "2020-02-03", 0., 0., 0., 0., 0., 0., 0., 
  0., "", "", "", "", "", "", "", 19.44, 4.822233*^6, 18.206, 37.9, 15.322, 
  9.72, 36085.843, "", 128.797, 8.08, 14.8, 17.2, "", 2.61, 82.29}, 
 {"NZL", "Oceania", "New Zealand", "2020-02-04", 0., 0., 0., 0., 0., 0., 0., 
  0., "", "", "", "", "", "", "", 19.44, 4.822233*^6, 18.206, 37.9, 15.322, 
  9.72, 36085.843, "", 128.797, 8.08, 14.8, 17.2, "", 2.61, 82.29}, 
 {"NZL", "Oceania", "New Zealand", "2020-02-05", 0., 0., 0., 0., 0., 0., 0., 
  0., "", "", "", "", "", "", "", 19.44, 4.822233*^6, 18.206, 37.9, 15.322, 
  9.72, 36085.843, "", 128.797, 8.08, 14.8, 17.2, "", 2.61, 82.29}, 
 {"NZL", "Oceania", "New Zealand", "2020-02-06", 0., 0., 0., 0., 0., 0., 0., 
  0., "", "", "", "", "", "", "", 19.44, 4.822233*^6, 18.206, 37.9, 15.322, 
  9.72, 36085.843, "", 128.797, 8.08, 14.8, 17.2, "", 2.61, 82.29}, 
 {"NZL", "Oceania", "New Zealand", "2020-02-07", 0., 0., 0., 0., 0., 0., 0., 
  0., "", "", "", "", "", "", "", 19.44, 4.822233*^6, 18.206, 37.9, 15.322, 
  9.72, 36085.843, "", 128.797, 8.08, 14.8, 17.2, "", 2.61, 82.29}, 
 {"NZL", "Oceania", "New Zealand", "2020-02-08", 0., 0., 0., 0., 0., 0., 0., 
  0., "", "", "", "", "", "", "", 19.44, 4.822233*^6, 18.206, 37.9, 15.322, 
  9.72, 36085.843, "", 128.797, 8.08, 14.8, 17.2, "", 2.61, 82.29}, 
 {"NZL", "Oceania", "New Zealand", "2020-02-09", 0., 0., 0., 0., 0., 0., 0., 
  0., "", "", "", "", "", "", "", 19.44, 4.822233*^6, 18.206, 37.9, 15.322, 
  9.72, 36085.843, "", 128.797, 8.08, 14.8, 17.2, "", 2.61, 82.29}, 
 {"NZL", "Oceania", "New Zealand", "2020-02-10", 0., 0., 0., 0., 0., 0., 0., 
  0., "", "", "", "", "", "", "", 19.44, 4.822233*^6, 18.206, 37.9, 15.322, 
  9.72, 36085.843, "", 128.797, 8.08, 14.8, 17.2, "", 2.61, 82.29}, 
 {"NZL", "Oceania", "New Zealand", "2020-02-11", 0., 0., 0., 0., 0., 0., 0., 
  0., "", "", "", "", "", "", "", 19.44, 4.822233*^6, 18.206, 37.9, 15.322, 
  9.72, 36085.843, "", 128.797, 8.08, 14.8, 17.2, "", 2.61, 82.29}, 
 {"NZL", "Oceania", "New Zealand", "2020-02-12", 0., 0., 0., 0., 0., 0., 0., 
  0., "", "", "", "", "", "", "", 19.44, 4.822233*^6, 18.206, 37.9, 15.322, 
  9.72, 36085.843, "", 128.797, 8.08, 14.8, 17.2, "", 2.61, 82.29}, 
 {"NZL", "Oceania", "New Zealand", "2020-02-13", 0., 0., 0., 0., 0., 0., 0., 
  0., "", "", "", "", "", "", "", 19.44, 4.822233*^6, 18.206, 37.9, 15.322, 
  9.72, 36085.843, "", 128.797, 8.08, 14.8, 17.2, "", 2.61, 82.29}, 
 {"NZL", "Oceania", "New Zealand", "2020-02-14", 0., 0., 0., 0., 0., 0., 0., 
  0., "", "", "", "", "", "", "", 19.44, 4.822233*^6, 18.206, 37.9, 15.322, 
  9.72, 36085.843, "", 128.797, 8.08, 14.8, 17.2, "", 2.61, 82.29}, 
 {"NZL", "Oceania", "New Zealand", "2020-02-15", 0., 0., 0., 0., 0., 0., 0., 
  0., "", "", "", "", "", "", "", 19.44, 4.822233*^6, 18.206, 37.9, 15.322, 
  9.72, 36085.843, "", 128.797, 8.08, 14.8, 17.2, "", 2.61, 82.29}, 
 {"NZL", "Oceania", "New Zealand", "2020-02-16", 0., 0., 0., 0., 0., 0., 0., 
  0., "", "", "", "", "", "", "", 19.44, 4.822233*^6, 18.206, 37.9, 15.322, 
  9.72, 36085.843, "", 128.797, 8.08, 14.8, 17.2, "", 2.61, 82.29}, 
 {"NZL", "Oceania", "New Zealand", "2020-02-17", 0., 0., 0., 0., 0., 0., 0., 
  0., "", "", "", "", "", "", "", 19.44, 4.822233*^6, 18.206, 37.9, 15.322, 
  9.72, 36085.843, "", 128.797, 8.08, 14.8, 17.2, "", 2.61, 82.29}, 
 {"NZL", "Oceania", "New Zealand", "2020-02-18", 0., 0., 0., 0., 0., 0., 0., 
  0., "", "", "", "", "", "", "", 19.44, 4.822233*^6, 18.206, 37.9, 15.322, 
  9.72, 36085.843, "", 128.797, 8.08, 14.8, 17.2, "", 2.61, 82.29}, 
 {"NZL", "Oceania", "New Zealand", "2020-02-19", 0., 0., 0., 0., 0., 0., 0., 
  0., "", "", "", "", "", "", "", 19.44, 4.822233*^6, 18.206, 37.9, 15.322, 
  9.72, 36085.843, "", 128.797, 8.08, 14.8, 17.2, "", 2.61, 82.29}, 
 {"NZL", "Oceania", "New Zealand", "2020-02-20", 0., 0., 0., 0., 0., 0., 0., 
  0., "", "", "", "", "", "", "", 19.44, 4.822233*^6, 18.206, 37.9, 15.322, 
  9.72, 36085.843, "", 128.797, 8.08, 14.8, 17.2, "", 2.61, 82.29}, 
 {"NZL", "Oceania", "New Zealand", "2020-02-21", 0., 0., 0., 0., 0., 0., 0., 
  0., "", "", "", "", "", "", "", 19.44, 4.822233*^6, 18.206, 37.9, 15.322, 
  9.72, 36085.843, "", 128.797, 8.08, 14.8, 17.2, "", 2.61, 82.29}, 
 {"NZL", "Oceania", "New Zealand", "2020-02-22", 0., 0., 0., 0., 0., 0., 0., 
  0., "", "", "", "", "", "", "", 19.44, 4.822233*^6, 18.206, 37.9, 15.322, 
  9.72, 36085.843, "", 128.797, 8.08, 14.8, 17.2, "", 2.61, 82.29}, 
 {"NZL", "Oceania", "New Zealand", "2020-02-23", 0., 0., 0., 0., 0., 0., 0., 
  0., "", "", "", "", "", "", "", 19.44, 4.822233*^6, 18.206, 37.9, 15.322, 
  9.72, 36085.843, "", 128.797, 8.08, 14.8, 17.2, "", 2.61, 82.29}, 
 {"NZL", "Oceania", "New Zealand", "2020-02-24", 0., 0., 0., 0., 0., 0., 0., 
  0., "", "", "", "", "", "", "", 19.44, 4.822233*^6, 18.206, 37.9, 15.322, 
  9.72, 36085.843, "", 128.797, 8.08, 14.8, 17.2, "", 2.61, 82.29}, 
 {"NZL", "Oceania", "New Zealand", "2020-02-25", 0., 0., 0., 0., 0., 0., 0., 
  0., "", "", "", "", "", "", "", 19.44, 4.822233*^6, 18.206, 37.9, 15.322, 
  9.72, 36085.843, "", 128.797, 8.08, 14.8, 17.2, "", 2.61, 82.29}, 
 {"NZL", "Oceania", "New Zealand", "2020-02-26", 0., 0., 0., 0., 0., 0., 0., 
  0., "", "", "", "", "", "", "", 19.44, 4.822233*^6, 18.206, 37.9, 15.322, 
  9.72, 36085.843, "", 128.797, 8.08, 14.8, 17.2, "", 2.61, 82.29}, 
 {"NZL", "Oceania", "New Zealand", "2020-02-27", 0., 0., 0., 0., 0., 0., 0., 
  0., "", "", "", "", "", "", "", 19.44, 4.822233*^6, 18.206, 37.9, 15.322, 
  9.72, 36085.843, "", 128.797, 8.08, 14.8, 17.2, "", 2.61, 82.29}, 
 {"NZL", "Oceania", "New Zealand", "2020-02-28", 1., 1., 0., 0., 0.207, 
  0.207, 0., 0., "", "", "", "", "", "", "", 19.44, 4.822233*^6, 18.206, 
  37.9, 15.322, 9.72, 36085.843, "", 128.797, 8.08, 14.8, 17.2, "", 2.61, 
  82.29}, {"NZL", "Oceania", "New Zealand", "2020-02-29", 1., 0., 0., 0., 
  0.207, 0., 0., 0., "", "", "", "", "", "", "", 19.44, 4.822233*^6, 18.206, 
  37.9, 15.322, 9.72, 36085.843, "", 128.797, 8.08, 14.8, 17.2, "", 2.61, 
  82.29}, {"NZL", "Oceania", "New Zealand", "2020-03-01", 1., 0., 0., 0., 
  0.207, 0., 0., 0., "", "", "", "", "", "", "", 19.44, 4.822233*^6, 18.206, 
  37.9, 15.322, 9.72, 36085.843, "", 128.797, 8.08, 14.8, 17.2, "", 2.61, 
  82.29}, {"NZL", "Oceania", "New Zealand", "2020-03-02", 1., 0., 0., 0., 
  0.207, 0., 0., 0., "", "", "", "", "", "", "", 19.44, 4.822233*^6, 18.206, 
  37.9, 15.322, 9.72, 36085.843, "", 128.797, 8.08, 14.8, 17.2, "", 2.61, 
  82.29}, {"NZL", "Oceania", "New Zealand", "2020-03-04", 2., 1., 0., 0., 
  0.415, 0.207, 0., 0., "", "", "", "", "", "", "", 19.44, 4.822233*^6, 
  18.206, 37.9, 15.322, 9.72, 36085.843, "", 128.797, 8.08, 14.8, 17.2, "", 
  2.61, 82.29}, {"NZL", "Oceania", "New Zealand", "2020-03-05", 3., 1., 0., 
  0., 0.622, 0.207, 0., 0., "", "", "", "", "", "", "", 19.44, 4.822233*^6, 
  18.206, 37.9, 15.322, 9.72, 36085.843, "", 128.797, 8.08, 14.8, 17.2, "", 
  2.61, 82.29}, {"NZL", "Oceania", "New Zealand", "2020-03-06", 4., 1., 0., 
  0., 0.829, 0.207, 0., 0., "", "", "", "", "", "", "", 19.44, 4.822233*^6, 
  18.206, 37.9, 15.322, 9.72, 36085.843, "", 128.797, 8.08, 14.8, 17.2, "", 
  2.61, 82.29}, {"NZL", "Oceania", "New Zealand", "2020-03-07", 5., 1., 0., 
  0., 1.037, 0.207, 0., 0., "", "", "", "", "", "", "", 19.44, 4.822233*^6, 
  18.206, 37.9, 15.322, 9.72, 36085.843, "", 128.797, 8.08, 14.8, 17.2, "", 
  2.61, 82.29}, {"NZL", "Oceania", "New Zealand", "2020-03-09", "", "", "", 
  "", "", "", "", "", 312., "", 0.065, "", "", "", "tests performed", 19.44, 
  4.822233*^6, 18.206, 37.9, 15.322, 9.72, 36085.843, "", 128.797, 8.08, 
  14.8, 17.2, "", 2.61, 82.29}, {"NZL", "Oceania", "New Zealand", 
  "2020-03-10", "", "", "", "", "", "", "", "", 401., 89., 0.083, 0.018, "", 
  "", "tests performed", 19.44, 4.822233*^6, 18.206, 37.9, 15.322, 9.72, 
  36085.843, "", 128.797, 8.08, 14.8, 17.2, "", 2.61, 82.29}, 
 {"NZL", "Oceania", "New Zealand", "2020-03-11", "", "", "", "", "", "", "", 
  "", 484., 83., 0.1, 0.017, "", "", "tests performed", 19.44, 4.822233*^6, 
  18.206, 37.9, 15.322, 9.72, 36085.843, "", 128.797, 8.08, 14.8, 17.2, "", 
  2.61, 82.29}, {"NZL", "Oceania", "New Zealand", "2020-03-12", "", "", "", 
  "", "", "", "", "", 515., 31., 0.107, 0.006, "", "", "tests performed", 
  19.44, 4.822233*^6, 18.206, 37.9, 15.322, 9.72, 36085.843, "", 128.797, 
  8.08, 14.8, 17.2, "", 2.61, 82.29}, {"NZL", "Oceania", "New Zealand", 
  "2020-03-13", "", "", "", "", "", "", "", "", 550., 35., 0.114, 0.007, "", 
  "", "tests performed", 19.44, 4.822233*^6, 18.206, 37.9, 15.322, 9.72, 
  36085.843, "", 128.797, 8.08, 14.8, 17.2, "", 2.61, 82.29}, 
 {"NZL", "Oceania", "New Zealand", "2020-03-14", 6., 1., 0., 0., 1.244, 
  0.207, 0., 0., 584., 34., 0.121, 0.007, "", "", "tests performed", 19.44, 
  4.822233*^6, 18.206, 37.9, 15.322, 9.72, 36085.843, "", 128.797, 8.08, 
  14.8, 17.2, "", 2.61, 82.29}, {"NZL", "Oceania", "New Zealand", 
  "2020-03-15", 8., 2., 0., 0., 1.659, 0.415, 0., 0., 726., 142., 0.151, 
  0.029, "", "", "tests performed", 19.44, 4.822233*^6, 18.206, 37.9, 15.322, 
  9.72, 36085.843, "", 128.797, 8.08, 14.8, 17.2, "", 2.61, 82.29}, 
 {"NZL", "Oceania", "New Zealand", "2020-03-16", "", "", "", "", "", "", "", 
  "", 1051., 325., 0.218, 0.067, 106., 0.022, "tests performed", 36.11, 
  4.822233*^6, 18.206, 37.9, 15.322, 9.72, 36085.843, "", 128.797, 8.08, 
  14.8, 17.2, "", 2.61, 82.29}, {"NZL", "Oceania", "New Zealand", 
  "2020-03-17", "", "", "", "", "", "", "", "", 1710., 659., 0.355, 0.137, 
  187., 0.039, "tests performed", 36.11, 4.822233*^6, 18.206, 37.9, 15.322, 
  9.72, 36085.843, "", 128.797, 8.08, 14.8, 17.2, "", 2.61, 82.29}, 
 {"NZL", "Oceania", "New Zealand", "2020-03-18", 20., 12., 0., 0., 4.147, 
  2.488, 0., 0., 2919., 1209., 0.605, 0.251, 348., 0.072, "tests performed", 
  36.11, 4.822233*^6, 18.206, 37.9, 15.322, 9.72, 36085.843, "", 128.797, 
  8.08, 14.8, 17.2, "", 2.61, 82.29}, {"NZL", "Oceania", "New Zealand", 
  "2020-03-19", 28., 8., 0., 0., 5.806, 1.659, 0., 0., 4210., 1291., 0.873, 
  0.268, 528., 0.109, "tests performed", 36.11, 4.822233*^6, 18.206, 37.9, 
  15.322, 9.72, 36085.843, "", 128.797, 8.08, 14.8, 17.2, "", 2.61, 82.29}, 
 {"NZL", "Oceania", "New Zealand", "2020-03-20", 39., 11., 0., 0., 8.088, 
  2.281, 0., 0., 5764., 1554., 1.195, 0.322, 745., 0.154, "tests performed", 
  38.89, 4.822233*^6, 18.206, 37.9, 15.322, 9.72, 36085.843, "", 128.797, 
  8.08, 14.8, 17.2, "", 2.61, 82.29}, {"NZL", "Oceania", "New Zealand", 
  "2020-03-21", 53., 14., 0., 0., 10.991, 2.903, 0., 0., 6940., 1176., 1.439, 
  0.244, 908., 0.188, "tests performed", 54.63, 4.822233*^6, 18.206, 37.9, 
  15.322, 9.72, 36085.843, "", 128.797, 8.08, 14.8, 17.2, "", 2.61, 82.29}, 
 {"NZL", "Oceania", "New Zealand", "2020-03-22", 66., 13., 0., 0., 13.687, 
  2.696, 0., 0., 8196., 1256., 1.7, 0.26, 1067., 0.221, "tests performed", 
  54.63, 4.822233*^6, 18.206, 37.9, 15.322, 9.72, 36085.843, "", 128.797, 
  8.08, 14.8, 17.2, "", 2.61, 82.29}, {"NZL", "Oceania", "New Zealand", 
  "2020-03-23", 102., 36., 0., 0., 21.152, 7.465, 0., 0., 9246., 1050., 
  1.917, 0.218, 1171., 0.243, "tests performed", 75.93, 4.822233*^6, 18.206, 
  37.9, 15.322, 9.72, 36085.843, "", 128.797, 8.08, 14.8, 17.2, "", 2.61, 
  82.29}, {"NZL", "Oceania", "New Zealand", "2020-03-24", 142., 40., 0., 0., 
  29.447, 8.295, 0., 0., 10790., 1544., 2.238, 0.32, 1297., 0.269, 
  "tests performed", 87.04, 4.822233*^6, 18.206, 37.9, 15.322, 9.72, 
  36085.843, "", 128.797, 8.08, 14.8, 17.2, "", 2.61, 82.29}, 
 {"NZL", "Oceania", "New Zealand", "2020-03-25", 189., 47., 0., 0., 39.193, 
  9.747, 0., 0., 13382., 2592., 2.775, 0.538, 1495., 0.31, "tests performed", 
  90.74, 4.822233*^6, 18.206, 37.9, 15.322, 9.72, 36085.843, "", 128.797, 
  8.08, 14.8, 17.2, "", 2.61, 82.29}, {"NZL", "Oceania", "New Zealand", 
  "2020-03-26", 262., 73., 0., 0., 54.332, 15.138, 0., 0., 15499., 2117., 
  3.214, 0.439, 1613., 0.334, "tests performed", 96.3, 4.822233*^6, 18.206, 
  37.9, 15.322, 9.72, 36085.843, "", 128.797, 8.08, 14.8, 17.2, "", 2.61, 
  82.29}, {"NZL", "Oceania", "New Zealand", "2020-03-27", 338., 76., 0., 0., 
  70.092, 15.76, 0., 0., 17566., 2067., 3.643, 0.429, 1686., 0.35, 
  "tests performed", 96.3, 4.822233*^6, 18.206, 37.9, 15.322, 9.72, 
  36085.843, "", 128.797, 8.08, 14.8, 17.2, "", 2.61, 82.29}, 
 {"NZL", "Oceania", "New Zealand", "2020-03-28", 416., 78., 0., 0., 86.267, 
  16.175, 0., 0., 19375., 1809., 4.018, 0.375, 1776., 0.368, 
  "tests performed", 96.3, 4.822233*^6, 18.206, 37.9, 15.322, 9.72, 
  36085.843, "", 128.797, 8.08, 14.8, 17.2, "", 2.61, 82.29}, 
 {"NZL", "Oceania", "New Zealand", "2020-03-29", 476., 60., 1., 1., 98.709, 
  12.442, 0.207, 0.207, 20293., 918., 4.208, 0.19, 1728., 0.358, 
  "tests performed", 96.3, 4.822233*^6, 18.206, 37.9, 15.322, 9.72, 
  36085.843, "", 128.797, 8.08, 14.8, 17.2, "", 2.61, 82.29}, 
 {"NZL", "Oceania", "New Zealand", "2020-03-30", 552., 76., 1., 0., 114.47, 
  15.76, 0.207, 0., 21684., 1391., 4.497, 0.288, 1777., 0.369, 
  "tests performed", 96.3, 4.822233*^6, 18.206, 37.9, 15.322, 9.72, 
  36085.843, "", 128.797, 8.08, 14.8, 17.2, "", 2.61, 82.29}, 
 {"NZL", "Oceania", "New Zealand", "2020-03-31", 647., 95., 1., 0., 134.17, 
  19.7, 0.207, 0., 23777., 2093., 4.931, 0.434, 1855., 0.385, 
  "tests performed", 96.3, 4.822233*^6, 18.206, 37.9, 15.322, 9.72, 
  36085.843, "", 128.797, 8.08, 14.8, 17.2, "", 2.61, 82.29}, 
 {"NZL", "Oceania", "New Zealand", "2020-04-01", 647., 0., 1., 0., 134.17, 
  0., 0.207, 0., 26339., 2562., 5.462, 0.531, 1851., 0.384, 
  "tests performed", 96.3, 4.822233*^6, 18.206, 37.9, 15.322, 9.72, 
  36085.843, "", 128.797, 8.08, 14.8, 17.2, "", 2.61, 82.29}, 
 {"NZL", "Oceania", "New Zealand", "2020-04-02", 723., 76., 1., 0., 149.931, 
  15.76, 0.207, 0., 29785., 3446., 6.177, 0.715, 2041., 0.423, 
  "tests performed", 96.3, 4.822233*^6, 18.206, 37.9, 15.322, 9.72, 
  36085.843, "", 128.797, 8.08, 14.8, 17.2, "", 2.61, 82.29}, 
 {"NZL", "Oceania", "New Zealand", "2020-04-03", 772., 49., 1., 0., 160.092, 
  10.161, 0.207, 0., 33416., 3631., 6.93, 0.753, 2264., 0.469, 
  "tests performed", 96.3, 4.822233*^6, 18.206, 37.9, 15.322, 9.72, 
  36085.843, "", 128.797, 8.08, 14.8, 17.2, "", 2.61, 82.29}, 
 {"NZL", "Oceania", "New Zealand", "2020-04-04", 824., 52., 1., 0., 170.875, 
  10.783, 0.207, 0., 36509., 3093., 7.571, 0.641, 2448., 0.508, 
  "tests performed", 96.3, 4.822233*^6, 18.206, 37.9, 15.322, 9.72, 
  36085.843, "", 128.797, 8.08, 14.8, 17.2, "", 2.61, 82.29}, 
 {"NZL", "Oceania", "New Zealand", "2020-04-05", 872., 48., 1., 0., 180.829, 
  9.954, 0.207, 0., 40218., 3709., 8.34, 0.769, 2846., 0.59, 
  "tests performed", 96.3, 4.822233*^6, 18.206, 37.9, 15.322, 9.72, 
  36085.843, "", 128.797, 8.08, 14.8, 17.2, "", 2.61, 82.29}, 
 {"NZL", "Oceania", "New Zealand", "2020-04-06", 911., 39., 1., 0., 188.917, 
  8.088, 0.207, 0., 43126., 2908., 8.943, 0.603, 3063., 0.635, 
  "tests performed", 96.3, 4.822233*^6, 18.206, 37.9, 15.322, 9.72, 
  36085.843, "", 128.797, 8.08, 14.8, 17.2, "", 2.61, 82.29}, 
 {"NZL", "Oceania", "New Zealand", "2020-04-07", 943., 32., 1., 0., 195.553, 
  6.636, 0.207, 0., 47175., 4049., 9.783, 0.84, 3343., 0.693, 
  "tests performed", 96.3, 4.822233*^6, 18.206, 37.9, 15.322, 9.72, 
  36085.843, "", 128.797, 8.08, 14.8, 17.2, "", 2.61, 82.29}, 
 {"NZL", "Oceania", "New Zealand", "2020-04-08", 969., 26., 1., 0., 200.944, 
  5.392, 0.207, 0., 51165., 3990., 10.61, 0.827, 3547., 0.736, 
  "tests performed", 96.3, 4.822233*^6, 18.206, 37.9, 15.322, 9.72, 
  36085.843, "", 128.797, 8.08, 14.8, 17.2, "", 2.61, 82.29}, 
 {"NZL", "Oceania", "New Zealand", "2020-04-09", 992., 23., 1., 0., 205.714, 
  4.77, 0.207, 0., 55685., 4520., 11.548, 0.937, 3700., 0.767, 
  "tests performed", 96.3, 4.822233*^6, 18.206, 37.9, 15.322, 9.72, 
  36085.843, "", 128.797, 8.08, 14.8, 17.2, "", 2.61, 82.29}, 
 {"NZL", "Oceania", "New Zealand", "2020-04-10", 1015., 23., 2., 1., 210.483, 
  4.77, 0.415, 0.207, 58746., 3061., 12.182, 0.635, 3619., 0.75, 
  "tests performed", 96.3, 4.822233*^6, 18.206, 37.9, 15.322, 9.72, 
  36085.843, "", 128.797, 8.08, 14.8, 17.2, "", 2.61, 82.29}, 
 {"NZL", "Oceania", "New Zealand", "2020-04-11", 1035., 20., 4., 2., 214.631, 
  4.147, 0.829, 0.415, 61167., 2421., 12.684, 0.502, 3523., 0.731, 
  "tests performed", 96.3, 4.822233*^6, 18.206, 37.9, 15.322, 9.72, 
  36085.843, "", 128.797, 8.08, 14.8, 17.2, "", 2.61, 82.29}, 
 {"NZL", "Oceania", "New Zealand", "2020-04-12", 1049., 14., 4., 0., 217.534, 
  2.903, 0.829, 0., 62827., 1660., 13.029, 0.344, 3230., 0.67, 
  "tests performed", 96.3, 4.822233*^6, 18.206, 37.9, 15.322, 9.72, 
  36085.843, "", 128.797, 8.08, 14.8, 17.2, "", 2.61, 82.29}, 
 {"NZL", "Oceania", "New Zealand", "2020-04-13", 1064., 15., 5., 1., 220.645, 
  3.111, 1.037, 0.207, 64399., 1572., 13.355, 0.326, 3039., 0.63, 
  "tests performed", 96.3, 4.822233*^6, 18.206, 37.9, 15.322, 9.72, 
  36085.843, "", 128.797, 8.08, 14.8, 17.2, "", 2.61, 82.29}, 
 {"NZL", "Oceania", "New Zealand", "2020-04-14", 1072., 8., 9., 4., 222.304, 
  1.659, 1.866, 0.829, 66499., 2100., 13.79, 0.435, 2761., 0.573, 
  "tests performed", 96.3, 4.822233*^6, 18.206, 37.9, 15.322, 9.72, 
  36085.843, "", 128.797, 8.08, 14.8, 17.2, "", 2.61, 82.29}, 
 {"NZL", "Oceania", "New Zealand", "2020-04-15", 1078., 6., 9., 0., 223.548, 
  1.244, 1.866, 0., 70160., 3661., 14.549, 0.759, 2714., 0.563, 
  "tests performed", 96.3, 4.822233*^6, 18.206, 37.9, 15.322, 9.72, 
  36085.843, "", 128.797, 8.08, 14.8, 17.2, "", 2.61, 82.29}, 
 {"NZL", "Oceania", "New Zealand", "2020-04-16", 1084., 6., 9., 0., 224.792, 
  1.244, 1.866, 0., 74401., 4241., 15.429, 0.879, 2674., 0.555, 
  "tests performed", 96.3, 4.822233*^6, 18.206, 37.9, 15.322, 9.72, 
  36085.843, "", 128.797, 8.08, 14.8, 17.2, "", 2.61, 82.29}, 
 {"NZL", "Oceania", "New Zealand", "2020-04-17", 1086., 2., 11., 2., 225.207, 
  0.415, 2.281, 0.415, 79078., 4677., 16.399, 0.97, 2905., 0.602, 
  "tests performed", 96.3, 4.822233*^6, 18.206, 37.9, 15.322, 9.72, 
  36085.843, "", 128.797, 8.08, 14.8, 17.2, "", 2.61, 82.29}, 
 {"NZL", "Oceania", "New Zealand", "2020-04-18", 1094., 8., 11., 0., 226.866, 
  1.659, 2.281, 0., 83224., 4146., 17.258, 0.86, 3151., 0.653, 
  "tests performed", 96.3, 4.822233*^6, 18.206, 37.9, 15.322, 9.72, 
  36085.843, "", 128.797, 8.08, 14.8, 17.2, "", 2.61, 82.29}, 
 {"NZL", "Oceania", "New Zealand", "2020-04-19", 1098., 4., 12., 1., 227.695, 
  0.829, 2.488, 0.207, 86305., 3081., 17.897, 0.639, 3354., 0.696, 
  "tests performed", 96.3, 4.822233*^6, 18.206, 37.9, 15.322, 9.72, 
  36085.843, "", 128.797, 8.08, 14.8, 17.2, "", 2.61, 82.29}, 
 {"NZL", "Oceania", "New Zealand", "2020-04-20", 1105., 7., 12., 0., 229.147, 
  1.452, 2.488, 0., 89508., 3203., 18.562, 0.664, 3587., 0.744, 
  "tests performed", 96.3, 4.822233*^6, 18.206, 37.9, 15.322, 9.72, 
  36085.843, "", 128.797, 8.08, 14.8, 17.2, "", 2.61, 82.29}, 
 {"NZL", "Oceania", "New Zealand", "2020-04-21", 1107., 2., 13., 1., 229.562, 
  0.415, 2.696, 0.207, 94797., 5289., 19.658, 1.097, 4043., 0.838, 
  "tests performed", 96.3, 4.822233*^6, 18.206, 37.9, 15.322, 9.72, 
  36085.843, "", 128.797, 8.08, 14.8, 17.2, "", 2.61, 82.29}, 
 {"NZL", "Oceania", "New Zealand", "2020-04-22", 1112., 5., 14., 1., 230.599, 
  1.037, 2.903, 0.207, 101277., 6480., 21.002, 1.344, 4445., 0.922, 
  "tests performed", 96.3, 4.822233*^6, 18.206, 37.9, 15.322, 9.72, 
  36085.843, "", 128.797, 8.08, 14.8, 17.2, "", 2.61, 82.29}, 
 {"NZL", "Oceania", "New Zealand", "2020-04-23", 1112., 0., 16., 2., 230.599, 
  0., 3.318, 0.415, 108238., 6961., 22.446, 1.444, 4834., 1.002, 
  "tests performed", 96.3, 4.822233*^6, 18.206, 37.9, 15.322, 9.72, 
  36085.843, "", 128.797, 8.08, 14.8, 17.2, "", 2.61, 82.29}, 
 {"NZL", "Oceania", "New Zealand", "2020-04-24", 1114., 2., 17., 1., 231.013, 
  0.415, 3.525, 0.207, 115015., 6777., 23.851, 1.405, 5134., 1.065, 
  "tests performed", 96.3, 4.822233*^6, 18.206, 37.9, 15.322, 9.72, 
  36085.843, "", 128.797, 8.08, 14.8, 17.2, "", 2.61, 82.29}, 
 {"NZL", "Oceania", "New Zealand", "2020-04-25", 1117., 3., 18., 1., 231.635, 
  0.622, 3.733, 0.207, 120981., 5966., 25.088, 1.237, 5394., 1.119, 
  "tests performed", 96.3, 4.822233*^6, 18.206, 37.9, 15.322, 9.72, 
  36085.843, "", 128.797, 8.08, 14.8, 17.2, "", 2.61, 82.29}, 
 {"NZL", "Oceania", "New Zealand", "2020-04-26", 1121., 4., 18., 0., 232.465, 
  0.829, 3.733, 0., 123920., 2939., 25.698, 0.609, 5374., 1.114, 
  "tests performed", 96.3, 4.822233*^6, 18.206, 37.9, 15.322, 9.72, 
  36085.843, "", 128.797, 8.08, 14.8, 17.2, "", 2.61, 82.29}, 
 {"NZL", "Oceania", "New Zealand", "2020-04-27", 1122., 1., 19., 1., 232.672, 
  0.207, 3.94, 0.207, 126066., 2146., 26.143, 0.445, 5223., 1.083, 
  "tests performed", 96.3, 4.822233*^6, 18.206, 37.9, 15.322, 9.72, 
  36085.843, "", 128.797, 8.08, 14.8, 17.2, "", 2.61, 82.29}, 
 {"NZL", "Oceania", "New Zealand", "2020-04-28", 1124., 2., 19., 0., 233.087, 
  0.415, 3.94, 0., 128703., 2637., 26.69, 0.547, 4844., 1.005, 
  "tests performed", 87.04, 4.822233*^6, 18.206, 37.9, 15.322, 9.72, 
  36085.843, "", 128.797, 8.08, 14.8, 17.2, "", 2.61, 82.29}, 
 {"NZL", "Oceania", "New Zealand", "2020-04-29", 1126., 2., 19., 0., 233.502, 
  0.415, 3.94, 0., 134570., 5867., 27.906, 1.217, 4756., 0.986, 
  "tests performed", 83.33, 4.822233*^6, 18.206, 37.9, 15.322, 9.72, 
  36085.843, "", 128.797, 8.08, 14.8, 17.2, "", 2.61, 82.29}, 
 {"NZL", "Oceania", "New Zealand", "2020-04-30", 1129., 3., 19., 0., 234.124, 
  0.622, 3.94, 0., 139898., 5328., 29.011, 1.105, 4523., 0.938, 
  "tests performed", 83.33, 4.822233*^6, 18.206, 37.9, 15.322, 9.72, 
  36085.843, "", 128.797, 8.08, 14.8, 17.2, "", 2.61, 82.29}, 
 {"NZL", "Oceania", "New Zealand", "2020-05-01", 1132., 3., 19., 0., 234.746, 
  0.622, 3.94, 0., 145589., 5691., 30.191, 1.18, 4368., 0.906, 
  "tests performed", 83.33, 4.822233*^6, 18.206, 37.9, 15.322, 9.72, 
  36085.843, "", 128.797, 8.08, 14.8, 17.2, "", 2.61, 82.29}, 
 {"NZL", "Oceania", "New Zealand", "2020-05-02", 1134., 2., 20., 1., 235.161, 
  0.415, 4.147, 0.207, 150223., 4634., 31.152, 0.961, 4177., 0.866, 
  "tests performed", 83.33, 4.822233*^6, 18.206, 37.9, 15.322, 9.72, 
  36085.843, "", 128.797, 8.08, 14.8, 17.2, "", 2.61, 82.29}, 
 {"NZL", "Oceania", "New Zealand", "2020-05-03", 1136., 2., 20., 0., 235.576, 
  0.415, 4.147, 0., 152696., 2473., 31.665, 0.513, 4111., 0.853, 
  "tests performed", 83.33, 4.822233*^6, 18.206, 37.9, 15.322, 9.72, 
  36085.843, "", 128.797, 8.08, 14.8, 17.2, "", 2.61, 82.29}, 
 {"NZL", "Oceania", "New Zealand", "2020-05-04", 1137., 1., 20., 0., 235.783, 
  0.207, 4.147, 0., 155928., 3232., 32.335, 0.67, 4266., 0.885, 
  "tests performed", 83.33, 4.822233*^6, 18.206, 37.9, 15.322, 9.72, 
  36085.843, "", 128.797, 8.08, 14.8, 17.2, "", 2.61, 82.29}, 
 {"NZL", "Oceania", "New Zealand", "2020-05-05", 1137., 0., 20., 0., 235.783, 
  0., 4.147, 0., 160700., 4772., 33.325, 0.99, 4571., 0.948, 
  "tests performed", 83.33, 4.822233*^6, 18.206, 37.9, 15.322, 9.72, 
  36085.843, "", 128.797, 8.08, 14.8, 17.2, "", 2.61, 82.29}, 
 {"NZL", "Oceania", "New Zealand", "2020-05-06", 1138., 1., 21., 1., 235.99, 
  0.207, 4.355, 0.207, 168023., 7323., 34.843, 1.519, 4779., 0.991, 
  "tests performed", 83.33, 4.822233*^6, 18.206, 37.9, 15.322, 9.72, 
  36085.843, "", 128.797, 8.08, 14.8, 17.2, "", 2.61, 82.29}, 
 {"NZL", "Oceania", "New Zealand", "2020-05-07", 1139., 1., 21., 0., 236.198, 
  0.207, 4.355, 0., 175835., 7812., 36.463, 1.62, 5134., 1.065, 
  "tests performed", 83.33, 4.822233*^6, 18.206, 37.9, 15.322, 9.72, 
  36085.843, "", 128.797, 8.08, 14.8, 17.2, "", 2.61, 82.29}, 
 {"NZL", "Oceania", "New Zealand", "2020-05-08", 1141., 2., 21., 0., 236.612, 
  0.415, 4.355, 0., 183039., 7204., 37.957, 1.494, 5350., 1.109, 
  "tests performed", 83.33, 4.822233*^6, 18.206, 37.9, 15.322, 9.72, 
  36085.843, "", 128.797, 8.08, 14.8, 17.2, "", 2.61, 82.29}, 
 {"NZL", "Oceania", "New Zealand", "2020-05-09", 1142., 1., 21., 0., 236.82, 
  0.207, 4.355, 0., 190326., 7287., 39.468, 1.511, 5729., 1.188, 
  "tests performed", 83.33, 4.822233*^6, 18.206, 37.9, 15.322, 9.72, 
  36085.843, "", 128.797, 8.08, 14.8, 17.2, "", 2.61, 82.29}, 
 {"NZL", "Oceania", "New Zealand", "2020-05-10", 1144., 2., 21., 0., 237.234, 
  0.415, 4.355, 0., 194191., 3865., 40.27, 0.801, 5928., 1.229, 
  "tests performed", 83.33, 4.822233*^6, 18.206, 37.9, 15.322, 9.72, 
  36085.843, "", 128.797, 8.08, 14.8, 17.2, "", 2.61, 82.29}, 
 {"NZL", "Oceania", "New Zealand", "2020-05-11", 1147., 3., 21., 0., 237.857, 
  0.622, 4.355, 0., 197084., 2893., 40.87, 0.6, 5879., 1.219, 
  "tests performed", 83.33, 4.822233*^6, 18.206, 37.9, 15.322, 9.72, 
  36085.843, "", 128.797, 8.08, 14.8, 17.2, "", 2.61, 82.29}, 
 {"NZL", "Oceania", "New Zealand", "2020-05-12", 1147., 0., 21., 0., 237.857, 
  0., 4.355, 0., 203045., 5961., 42.106, 1.236, 6049., 1.254, 
  "tests performed", 83.33, 4.822233*^6, 18.206, 37.9, 15.322, 9.72, 
  36085.843, "", 128.797, 8.08, 14.8, 17.2, "", 2.61, 82.29}, 
 {"NZL", "Oceania", "New Zealand", "2020-05-13", 1147., 0., 21., 0., 237.857, 
  0., 4.355, 0., 210064., 7019., 43.562, 1.456, 6006., 1.245, 
  "tests performed", 83.33, 4.822233*^6, 18.206, 37.9, 15.322, 9.72, 
  36085.843, "", 128.797, 8.08, 14.8, 17.2, "", 2.61, 82.29}, 
 {"NZL", "Oceania", "New Zealand", "2020-05-14", 1147., 0., 21., 0., 237.857, 
  0., 4.355, 0., 216787., 6723., 44.956, 1.394, 5850., 1.213, 
  "tests performed", 36.11, 4.822233*^6, 18.206, 37.9, 15.322, 9.72, 
  36085.843, "", 128.797, 8.08, 14.8, 17.2, "", 2.61, 82.29}, 
 {"NZL", "Oceania", "New Zealand", "2020-05-15", 1148., 1., 21., 0., 238.064, 
  0.207, 4.355, 0., 223937., 7150., 46.438, 1.483, 5843., 1.212, 
  "tests performed", 36.11, 4.822233*^6, 18.206, 37.9, 15.322, 9.72, 
  36085.843, "", 128.797, 8.08, 14.8, 17.2, "", 2.61, 82.29}, 
 {"NZL", "Oceania", "New Zealand", "2020-05-16", 1148., 0., 21., 0., 238.064, 
  0., 4.355, 0., 228148., 4211., 47.312, 0.873, 5403., 1.12, 
  "tests performed", 36.11, 4.822233*^6, 18.206, 37.9, 15.322, 9.72, 
  36085.843, "", 128.797, 8.08, 14.8, 17.2, "", 2.61, 82.29}, 
 {"NZL", "Oceania", "New Zealand", "2020-05-17", 1149., 1., 21., 0., 238.271, 
  0.207, 4.355, 0., 230718., 2570., 47.845, 0.533, 5218., 1.082, 
  "tests performed", 36.11, 4.822233*^6, 18.206, 37.9, 15.322, 9.72, 
  36085.843, "", 128.797, 8.08, 14.8, 17.2, "", 2.61, 82.29}, 
 {"NZL", "Oceania", "New Zealand", "2020-05-18", 1149., 0., 21., 0., 238.271, 
  0., 4.355, 0., 233843., 3125., 48.493, 0.648, 5251., 1.089, 
  "tests performed", 36.11, 4.822233*^6, 18.206, 37.9, 15.322, 9.72, 
  36085.843, "", 128.797, 8.08, 14.8, 17.2, "", 2.61, 82.29}, 
 {"NZL", "Oceania", "New Zealand", "2020-05-19", 1153., 4., 21., 0., 239.101, 
  0.829, 4.355, 0., 238725., 4882., 49.505, 1.012, 5097., 1.057, 
  "tests performed", 36.11, 4.822233*^6, 18.206, 37.9, 15.322, 9.72, 
  36085.843, "", 128.797, 8.08, 14.8, 17.2, "", 2.61, 82.29}, 
 {"NZL", "Oceania", "New Zealand", "2020-05-20", 1153., 0., 21., 0., 239.101, 
  0., 4.355, 0., 244838., 6113., 50.773, 1.268, 4968., 1.03, 
  "tests performed", 36.11, 4.822233*^6, 18.206, 37.9, 15.322, 9.72, 
  36085.843, "", 128.797, 8.08, 14.8, 17.2, "", 2.61, 82.29}, 
 {"NZL", "Oceania", "New Zealand", "2020-05-21", 1153., 0., 21., 0., 239.101, 
  0., 4.355, 0., 250246., 5408., 51.894, 1.121, 4780., 0.991, 
  "tests performed", 36.11, 4.822233*^6, 18.206, 37.9, 15.322, 9.72, 
  36085.843, "", 128.797, 8.08, 14.8, 17.2, "", 2.61, 82.29}, 
 {"NZL", "Oceania", "New Zealand", "2020-05-22", 1154., 1., 21., 0., 239.308, 
  0.207, 4.355, 0., 255850., 5604., 53.056, 1.162, 4559., 0.945, 
  "tests performed", 36.11, 4.822233*^6, 18.206, 37.9, 15.322, 9.72, 
  36085.843, "", 128.797, 8.08, 14.8, 17.2, "", 2.61, 82.29}, 
 {"NZL", "Oceania", "New Zealand", "2020-05-23", 1154., 0., 21., 0., 239.308, 
  0., 4.355, 0., 259152., 3302., 53.741, 0.685, 4429., 0.918, 
  "tests performed", 36.11, 4.822233*^6, 18.206, 37.9, 15.322, 9.72, 
  36085.843, "", 128.797, 8.08, 14.8, 17.2, "", 2.61, 82.29}, 
 {"NZL", "Oceania", "New Zealand", "2020-05-24", 1154., 0., 21., 0., 239.308, 
  0., 4.355, 0., 261315., 2163., 54.19, 0.449, 4371., 0.906, 
  "tests performed", 36.11, 4.822233*^6, 18.206, 37.9, 15.322, 9.72, 
  36085.843, "", 128.797, 8.08, 14.8, 17.2, "", 2.61, 82.29}, 
 {"NZL", "Oceania", "New Zealand", "2020-05-25", 1154., 0., 21., 0., 239.308, 
  0., 4.355, 0., 263156., 1841., 54.571, 0.382, 4188., 0.868, 
  "tests performed", 36.11, 4.822233*^6, 18.206, 37.9, 15.322, 9.72, 
  36085.843, "", 128.797, 8.08, 14.8, 17.2, "", 2.61, 82.29}, 
 {"NZL", "Oceania", "New Zealand", "2020-05-26", 1154., 0., 21., 0., 239.308, 
  0., 4.355, 0., 267435., 4279., 55.459, 0.887, 4101., 0.85, 
  "tests performed", 36.11, 4.822233*^6, 18.206, 37.9, 15.322, 9.72, 
  36085.843, "", 128.797, 8.08, 14.8, 17.2, "", 2.61, 82.29}, 
 {"NZL", "Oceania", "New Zealand", "2020-05-27", 1154., 0., 21., 0., 239.308, 
  0., 4.355, 0., 271690., 4255., 56.341, 0.882, 3836., 0.795, 
  "tests performed", 36.11, 4.822233*^6, 18.206, 37.9, 15.322, 9.72, 
  36085.843, "", 128.797, 8.08, 14.8, 17.2, "", 2.61, 82.29}, 
 {"NZL", "Oceania", "New Zealand", "2020-05-28", 1154., 0., 22., 1., 239.308, 
  0., 4.562, 0.207, 275852., 4162., 57.204, 0.863, 3658., 0.759, 
  "tests performed", 36.11, 4.822233*^6, 18.206, 37.9, 15.322, 9.72, 
  36085.843, "", 128.797, 8.08, 14.8, 17.2, "", 2.61, 82.29}, 
 {"NZL", "Oceania", "New Zealand", "2020-05-29", 1154., 0., 22., 0., 239.308, 
  0., 4.562, 0., 278872., 3020., 57.83, 0.626, 3289., 0.682, 
  "tests performed", 33.33, 4.822233*^6, 18.206, 37.9, 15.322, 9.72, 
  36085.843, "", 128.797, 8.08, 14.8, 17.2, "", 2.61, 82.29}, 
 {"NZL", "Oceania", "New Zealand", "2020-05-30", 1154., 0., 22., 0., 239.308, 
  0., 4.562, 0., 280983., 2111., 58.268, 0.438, 3119., 0.647, 
  "tests performed", 33.33, 4.822233*^6, 18.206, 37.9, 15.322, 9.72, 
  36085.843, "", 128.797, 8.08, 14.8, 17.2, "", 2.61, 82.29}, 
 {"NZL", "Oceania", "New Zealand", "2020-05-31", 1154., 0., 22., 0., 239.308, 
  0., 4.562, 0., 281609., 626., 58.398, 0.13, 2899., 0.601, 
  "tests performed", 33.33, 4.822233*^6, 18.206, 37.9, 15.322, 9.72, 
  36085.843, "", 128.797, 8.08, 14.8, 17.2, "", 2.61, 82.29}, 
 {"NZL", "Oceania", "New Zealand", "2020-06-01", 1154., 0., 22., 0., 239.308, 
  0., 4.562, 0., 282263., 654., 58.534, 0.136, 2730., 0.566, 
  "tests performed", 33.33, 4.822233*^6, 18.206, 37.9, 15.322, 9.72, 
  36085.843, "", 128.797, 8.08, 14.8, 17.2, "", 2.61, 82.29}, 
 {"NZL", "Oceania", "New Zealand", "2020-06-02", 1154., 0., 22., 0., 239.308, 
  0., 4.562, 0., 283525., 1262., 58.795, 0.262, 2299., 0.477, 
  "tests performed", 33.33, 4.822233*^6, 18.206, 37.9, 15.322, 9.72, 
  36085.843, "", 128.797, 8.08, 14.8, 17.2, "", 2.61, 82.29}, 
 {"NZL", "Oceania", "New Zealand", "2020-06-03", 1154., 0., 22., 0., 239.308, 
  0., 4.562, 0., 286174., 2649., 59.345, 0.549, 2069., 0.429, 
  "tests performed", 33.33, 4.822233*^6, 18.206, 37.9, 15.322, 9.72, 
  36085.843, "", 128.797, 8.08, 14.8, 17.2, "", 2.61, 82.29}, 
 {"NZL", "Oceania", "New Zealand", "2020-06-04", 1154., 0., 22., 0., 239.308, 
  0., 4.562, 0., 288987., 2813., 59.928, 0.583, 1876., 0.389, 
  "tests performed", 33.33, 4.822233*^6, 18.206, 37.9, 15.322, 9.72, 
  36085.843, "", 128.797, 8.08, 14.8, 17.2, "", 2.61, 82.29}, 
 {"NZL", "Oceania", "New Zealand", "2020-06-05", 1154., 0., 22., 0., 239.308, 
  0., 4.562, 0., 291994., 3007., 60.552, 0.624, 1875., 0.389, 
  "tests performed", 33.33, 4.822233*^6, 18.206, 37.9, 15.322, 9.72, 
  36085.843, "", 128.797, 8.08, 14.8, 17.2, "", 2.61, 82.29}, 
 {"NZL", "Oceania", "New Zealand", "2020-06-06", 1154., 0., 22., 0., 239.308, 
  0., 4.562, 0., 294048., 2054., 60.978, 0.426, 1866., 0.387, 
  "tests performed", 33.33, 4.822233*^6, 18.206, 37.9, 15.322, 9.72, 
  36085.843, "", 128.797, 8.08, 14.8, 17.2, "", 2.61, 82.29}, 
 {"NZL", "Oceania", "New Zealand", "2020-06-07", 1154., 0., 22., 0., 239.308, 
  0., 4.562, 0., 294848., 800., 61.143, 0.166, 1891., 0.392, 
  "tests performed", 33.33, 4.822233*^6, 18.206, 37.9, 15.322, 9.72, 
  36085.843, "", 128.797, 8.08, 14.8, 17.2, "", 2.61, 82.29}, 
 {"NZL", "Oceania", "New Zealand", "2020-06-08", 1154., 0., 22., 0., 239.308, 
  0., 4.562, 0., 295901., 1053., 61.362, 0.218, 1948., 0.404, 
  "tests performed", 22.22, 4.822233*^6, 18.206, 37.9, 15.322, 9.72, 
  36085.843, "", 128.797, 8.08, 14.8, 17.2, "", 2.61, 82.29}, 
 {"NZL", "Oceania", "New Zealand", "2020-06-09", 1154., 0., 22., 0., 239.308, 
  0., 4.562, 0., 298532., 2631., 61.907, 0.546, 2144., 0.445, 
  "tests performed", 22.22, 4.822233*^6, 18.206, 37.9, 15.322, 9.72, 
  36085.843, "", 128.797, 8.08, 14.8, 17.2, "", 2.61, 82.29}, 
 {"NZL", "Oceania", "New Zealand", "2020-06-10", 1154., 0., 22., 0., 239.308, 
  0., 4.562, 0., 301882., 3350., 62.602, 0.695, 2244., 0.465, 
  "tests performed", 22.22, 4.822233*^6, 18.206, 37.9, 15.322, 9.72, 
  36085.843, "", 128.797, 8.08, 14.8, 17.2, "", 2.61, 82.29}, 
 {"NZL", "Oceania", "New Zealand", "2020-06-11", 1154., 0., 22., 0., 239.308, 
  0., 4.562, 0., 304832., 2950., 63.214, 0.612, 2264., 0.469, 
  "tests performed", 19.44, 4.822233*^6, 18.206, 37.9, 15.322, 9.72, 
  36085.843, "", 128.797, 8.08, 14.8, 17.2, "", 2.61, 82.29}, 
 {"NZL", "Oceania", "New Zealand", "2020-06-12", 1154., 0., 22., 0., 239.308, 
  0., 4.562, 0., 307810., 2978., 63.831, 0.618, 2259., 0.468, 
  "tests performed", 19.44, 4.822233*^6, 18.206, 37.9, 15.322, 9.72, 
  36085.843, "", 128.797, 8.08, 14.8, 17.2, "", 2.61, 82.29}, 
 {"NZL", "Oceania", "New Zealand", "2020-06-13", 1154., 0., 22., 0., 239.308, 
  0., 4.562, 0., 310297., 2487., 64.347, 0.516, 2321., 0.481, 
  "tests performed", 19.44, 4.822233*^6, 18.206, 37.9, 15.322, 9.72, 
  36085.843, "", 128.797, 8.08, 14.8, 17.2, "", 2.61, 82.29}, 
 {"NZL", "Oceania", "New Zealand", "2020-06-14", 1154., 0., 22., 0., 239.308, 
  0., 4.562, 0., 311121., 824., 64.518, 0.171, 2325., 0.482, 
  "tests performed", 19.44, 4.822233*^6, 18.206, 37.9, 15.322, 9.72, 
  36085.843, "", 128.797, 8.08, 14.8, 17.2, "", 2.61, 82.29}, 
 {"NZL", "Oceania", "New Zealand", "2020-06-15", 1154., 0., 22., 0., 239.308, 
  0., 4.562, 0., 312648., 1527., 64.835, 0.317, 2392., 0.496, 
  "tests performed", 19.44, 4.822233*^6, 18.206, 37.9, 15.322, 9.72, 
  36085.843, "", 128.797, 8.08, 14.8, 17.2, "", 2.61, 82.29}, 
 {"NZL", "Oceania", "New Zealand", "2020-06-16", 1156., 2., 22., 0., 239.723, 
  0.415, 4.562, 0., 316251., 3603., 65.582, 0.747, 2531., 0.525, 
  "tests performed", 19.44, 4.822233*^6, 18.206, 37.9, 15.322, 9.72, 
  36085.843, "", 128.797, 8.08, 14.8, 17.2, "", 2.61, 82.29}, 
 {"NZL", "Oceania", "New Zealand", "2020-06-17", 1156., 0., 22., 0., 239.723, 
  0., 4.562, 0., 321187., 4936., 66.605, 1.024, 2758., 0.572, 
  "tests performed", 19.44, 4.822233*^6, 18.206, 37.9, 15.322, 9.72, 
  36085.843, "", 128.797, 8.08, 14.8, 17.2, "", 2.61, 82.29}, 
 {"NZL", "Oceania", "New Zealand", "2020-06-18", 1157., 1., 22., 0., 239.93, 
  0.207, 4.562, 0., 327460., 6273., 67.906, 1.301, 3233., 0.67, 
  "tests performed", 19.44, 4.822233*^6, 18.206, 37.9, 15.322, 9.72, 
  36085.843, "", 128.797, 8.08, 14.8, 17.2, "", 2.61, 82.29}, 
 {"NZL", "Oceania", "New Zealand", "2020-06-19", 1157., 0., 22., 0., 239.93, 
  0., 4.562, 0., 335167., 7707., 69.505, 1.598, 3908., 0.81, 
  "tests performed", 19.44, 4.822233*^6, 18.206, 37.9, 15.322, 9.72, 
  36085.843, "", 128.797, 8.08, 14.8, 17.2, "", 2.61, 82.29}, 
 {"NZL", "Oceania", "New Zealand", "2020-06-20", 1159., 2., 22., 0., 240.345, 
  0.415, 4.562, 0., 341117., 5950., 70.738, 1.234, 4403., 0.913, 
  "tests performed", 19.44, 4.822233*^6, 18.206, 37.9, 15.322, 9.72, 
  36085.843, "", 128.797, 8.08, 14.8, 17.2, "", 2.61, 82.29}, 
 {"NZL", "Oceania", "New Zealand", "2020-06-21", 1161., 2., 22., 0., 240.76, 
  0.415, 4.562, 0., 344519., 3402., 71.444, 0.705, 4771., 0.989, 
  "tests performed", 19.44, 4.822233*^6, 18.206, 37.9, 15.322, 9.72, 
  36085.843, "", 128.797, 8.08, 14.8, 17.2, "", 2.61, 82.29}, 
 {"NZL", "Oceania", "New Zealand", "2020-06-22", 1163., 2., 22., 0., 241.175, 
  0.415, 4.562, 0., 348822., 4303., 72.336, 0.892, 5168., 1.072, 
  "tests performed", 19.44, 4.822233*^6, 18.206, 37.9, 15.322, 9.72, 
  36085.843, "", 128.797, 8.08, 14.8, 17.2, "", 2.61, 82.29}, 
 {"NZL", "Oceania", "New Zealand", "2020-06-23", 1165., 2., 22., 0., 241.589, 
  0.415, 4.562, 0., 357996., 9174., 74.239, 1.902, 5964., 1.237, 
  "tests performed", 19.44, 4.822233*^6, 18.206, 37.9, 15.322, 9.72, 
  36085.843, "", 128.797, 8.08, 14.8, 17.2, "", 2.61, 82.29}, 
 {"NZL", "Oceania", "New Zealand", "2020-06-24", 1166., 1., 22., 0., 241.797, 
  0.207, 4.562, 0., 368432., 10436., 76.403, 2.164, 6749., 1.4, 
  "tests performed", 19.44, 4.822233*^6, 18.206, 37.9, 15.322, 9.72, 
  36085.843, "", 128.797, 8.08, 14.8, 17.2, "", 2.61, 82.29}, 
 {"NZL", "Oceania", "New Zealand", "2020-06-25", 1169., 3., 22., 0., 242.419, 
  0.622, 4.562, 0., 378257., 9825., 78.44, 2.037, 7257., 1.505, 
  "tests performed", 19.44, 4.822233*^6, 18.206, 37.9, 15.322, 9.72, 
  36085.843, "", 128.797, 8.08, 14.8, 17.2, "", 2.61, 82.29}, 
 {"NZL", "Oceania", "New Zealand", "2020-06-26", 1170., 1., 22., 0., 242.626, 
  0.207, 4.562, 0., 387435., 9178., 80.343, 1.903, 7467., 1.548, 
  "tests performed", 19.44, 4.822233*^6, 18.206, 37.9, 15.322, 9.72, 
  36085.843, "", 128.797, 8.08, 14.8, 17.2, "", 2.61, 82.29}, 
 {"NZL", "Oceania", "New Zealand", "2020-06-27", 1172., 2., 22., 0., 243.041, 
  0.415, 4.562, 0., 392756., 5321., 81.447, 1.103, 7377., 1.53, 
  "tests performed", "", 4.822233*^6, 18.206, 37.9, 15.322, 9.72, 36085.843, 
  "", 128.797, 8.08, 14.8, 17.2, "", 2.61, 82.29}, 
 {"NZL", "Oceania", "New Zealand", "2020-06-28", 1176., 4., 22., 0., 243.87, 
  0.829, 4.562, 0., 395510., 2754., 82.018, 0.571, 7284., 1.511, 
  "tests performed", "", 4.822233*^6, 18.206, 37.9, 15.322, 9.72, 36085.843, 
  "", 128.797, 8.08, 14.8, 17.2, "", 2.61, 82.29}, 
 {"NZL", "Oceania", "New Zealand", "2020-06-29", 1178., 2., 22., 0., 244.285, 
  0.415, 4.562, 0., 397470., 1960., 82.424, 0.406, 6950., 1.441, 
  "tests performed", "", 4.822233*^6, 18.206, 37.9, 15.322, 9.72, 36085.843, 
  "", 128.797, 8.08, 14.8, 17.2, "", 2.61, 82.29}, 
 {"NZL", "Oceania", "New Zealand", "2020-06-30", 1178., 0., 22., 0., 244.285, 
  0., 4.562, 0., 402000., 4530., 83.364, 0.939, 6286., 1.304, 
  "tests performed", "", 4.822233*^6, 18.206, 37.9, 15.322, 9.72, 36085.843, 
  "", 128.797, 8.08, 14.8, 17.2, "", 2.61, 82.29}, 
 {"NZL", "Oceania", "New Zealand", "2020-07-01", 1178., 0., 22., 0., 244.285, 
  0., 4.562, 0., 405329., 3329., 84.054, 0.69, 5271., 1.093, 
  "tests performed", "", 4.822233*^6, 18.206, 37.9, 15.322, 9.72, 36085.843, 
  "", 128.797, 8.08, 14.8, 17.2, "", 2.61, 82.29}, 
 {"NZL", "Oceania", "New Zealand", "2020-07-02", 1180., 2., 22., 0., 244.7, 
  0.415, 4.562, 0., 409032., 3703., 84.822, 0.768, 4396., 0.912, 
  "tests performed", "", 4.822233*^6, 18.206, 37.9, 15.322, 9.72, 36085.843, 
  "", 128.797, 8.08, 14.8, 17.2, "", 2.61, 82.29}, 
 {"NZL", "Oceania", "New Zealand", "2020-07-03", 1180., 0., 22., 0., 244.7, 
  0., 4.562, 0., 411932., 2900., 85.423, 0.601, 3500., 0.726, 
  "tests performed", "", 4.822233*^6, 18.206, 37.9, 15.322, 9.72, 36085.843, 
  "", 128.797, 8.08, 14.8, 17.2, "", 2.61, 82.29}, 
 {"NZL", "Oceania", "New Zealand", "2020-07-04", 1180., 0., 22., 0., 244.7, 
  0., 4.562, 0., 414226., 2294., 85.899, 0.476, 3067., 0.636, 
  "tests performed", "", 4.822233*^6, 18.206, 37.9, 15.322, 9.72, 36085.843, 
  "", 128.797, 8.08, 14.8, 17.2, "", 2.61, 82.29}, 
 {"NZL", "Oceania", "New Zealand", "2020-07-05", 1183., 3., 22., 0., 245.322, 
  0.622, 4.562, 0., 415283., 1057., 86.118, 0.219, 2825., 0.586, 
  "tests performed", "", 4.822233*^6, 18.206, 37.9, 15.322, 9.72, 36085.843, 
  "", 128.797, 8.08, 14.8, 17.2, "", 2.61, 82.29}, 
 {"NZL", "Oceania", "New Zealand", "2020-07-06", 1183., 0., 22., 0., 245.322, 
  0., 4.562, 0., 416924., 1641., 86.459, 0.34, 2779., 0.576, 
  "tests performed", "", 4.822233*^6, 18.206, 37.9, 15.322, 9.72, 36085.843, 
  "", 128.797, 8.08, 14.8, 17.2, "", 2.61, 82.29}, 
 {"NZL", "Oceania", "New Zealand", "2020-07-07", 1186., 3., 22., 0., 245.944, 
  0.622, 4.562, 0., "", "", "", "", "", "", "", "", 4.822233*^6, 18.206, 
  37.9, 15.322, 9.72, 36085.843, "", 128.797, 8.08, 14.8, 17.2, "", 2.61, 
  82.29}, {"NZL", "Oceania", "New Zealand", "2020-07-08", 1187., 1., 22., 0., 
  246.152, 0.207, 4.562, 0., "", "", "", "", "", "", "", "", 4.822233*^6, 
  18.206, 37.9, 15.322, 9.72, 36085.843, "", 128.797, 8.08, 14.8, 17.2, "", 
  2.61, 82.29}, {"NIC", "North America", "Nicaragua", "2020-03-19", 1., 1., 
  0., 0., 0.151, 0.151, 0., 0., "", "", "", "", "", "", "", 8.33, 
  6.624554*^6, 51.667, 27.3, 5.445, 3.519, 5321.444, 3.2, 137.016, 11.47, "", 
  "", "", 0.9, 74.48}, {"NIC", "North America", "Nicaragua", "2020-03-20", 
  1., 0., 0., 0., 0.151, 0., 0., 0., "", "", "", "", "", "", "", 8.33, 
  6.624554*^6, 51.667, 27.3, 5.445, 3.519, 5321.444, 3.2, 137.016, 11.47, "", 
  "", "", 0.9, 74.48}, {"NIC", "North America", "Nicaragua", "2020-03-21", 
  2., 1., 0., 0., 0.302, 0.151, 0., 0., "", "", "", "", "", "", "", 8.33, 
  6.624554*^6, 51.667, 27.3, 5.445, 3.519, 5321.444, 3.2, 137.016, 11.47, "", 
  "", "", 0.9, 74.48}, {"NIC", "North America", "Nicaragua", "2020-03-22", 
  2., 0., 0., 0., 0.302, 0., 0., 0., "", "", "", "", "", "", "", 8.33, 
  6.624554*^6, 51.667, 27.3, 5.445, 3.519, 5321.444, 3.2, 137.016, 11.47, "", 
  "", "", 0.9, 74.48}, {"NIC", "North America", "Nicaragua", "2020-03-23", 
  2., 0., 0., 0., 0.302, 0., 0., 0., "", "", "", "", "", "", "", 8.33, 
  6.624554*^6, 51.667, 27.3, 5.445, 3.519, 5321.444, 3.2, 137.016, 11.47, "", 
  "", "", 0.9, 74.48}, {"NIC", "North America", "Nicaragua", "2020-03-24", 
  2., 0., 0., 0., 0.302, 0., 0., 0., "", "", "", "", "", "", "", 8.33, 
  6.624554*^6, 51.667, 27.3, 5.445, 3.519, 5321.444, 3.2, 137.016, 11.47, "", 
  "", "", 0.9, 74.48}, {"NIC", "North America", "Nicaragua", "2020-03-25", 
  2., 0., 0., 0., 0.302, 0., 0., 0., "", "", "", "", "", "", "", 8.33, 
  6.624554*^6, 51.667, 27.3, 5.445, 3.519, 5321.444, 3.2, 137.016, 11.47, "", 
  "", "", 0.9, 74.48}, {"NIC", "North America", "Nicaragua", "2020-03-26", 
  2., 0., 0., 0., 0.302, 0., 0., 0., "", "", "", "", "", "", "", 8.33, 
  6.624554*^6, 51.667, 27.3, 5.445, 3.519, 5321.444, 3.2, 137.016, 11.47, "", 
  "", "", 0.9, 74.48}, {"NIC", "North America", "Nicaragua", "2020-03-27", 
  2., 0., 0., 0., 0.302, 0., 0., 0., "", "", "", "", "", "", "", 8.33, 
  6.624554*^6, 51.667, 27.3, 5.445, 3.519, 5321.444, 3.2, 137.016, 11.47, "", 
  "", "", 0.9, 74.48}, {"NIC", "North America", "Nicaragua", "2020-03-28", 
  2., 0., 1., 1., 0.302, 0., 0.151, 0.151, "", "", "", "", "", "", "", 8.33, 
  6.624554*^6, 51.667, 27.3, 5.445, 3.519, 5321.444, 3.2, 137.016, 11.47, "", 
  "", "", 0.9, 74.48}, {"NIC", "North America", "Nicaragua", "2020-03-29", 
  4., 2., 1., 0., 0.604, 0.302, 0.151, 0., "", "", "", "", "", "", "", 8.33, 
  6.624554*^6, 51.667, 27.3, 5.445, 3.519, 5321.444, 3.2, 137.016, 11.47, "", 
  "", "", 0.9, 74.48}, {"NIC", "North America", "Nicaragua", "2020-03-30", 
  4., 0., 1., 0., 0.604, 0., 0.151, 0., "", "", "", "", "", "", "", 8.33, 
  6.624554*^6, 51.667, 27.3, 5.445, 3.519, 5321.444, 3.2, 137.016, 11.47, "", 
  "", "", 0.9, 74.48}, {"NIC", "North America", "Nicaragua", "2020-03-31", 
  4., 0., 1., 0., 0.604, 0., 0.151, 0., "", "", "", "", "", "", "", 8.33, 
  6.624554*^6, 51.667, 27.3, 5.445, 3.519, 5321.444, 3.2, 137.016, 11.47, "", 
  "", "", 0.9, 74.48}, {"NIC", "North America", "Nicaragua", "2020-04-01", 
  4., 0., 1., 0., 0.604, 0., 0.151, 0., "", "", "", "", "", "", "", 8.33, 
  6.624554*^6, 51.667, 27.3, 5.445, 3.519, 5321.444, 3.2, 137.016, 11.47, "", 
  "", "", 0.9, 74.48}, {"NIC", "North America", "Nicaragua", "2020-04-02", 
  5., 1., 1., 0., 0.755, 0.151, 0.151, 0., "", "", "", "", "", "", "", 8.33, 
  6.624554*^6, 51.667, 27.3, 5.445, 3.519, 5321.444, 3.2, 137.016, 11.47, "", 
  "", "", 0.9, 74.48}, {"NIC", "North America", "Nicaragua", "2020-04-03", 
  5., 0., 1., 0., 0.755, 0., 0.151, 0., "", "", "", "", "", "", "", 8.33, 
  6.624554*^6, 51.667, 27.3, 5.445, 3.519, 5321.444, 3.2, 137.016, 11.47, "", 
  "", "", 0.9, 74.48}, {"NIC", "North America", "Nicaragua", "2020-04-04", 
  5., 0., 1., 0., 0.755, 0., 0.151, 0., "", "", "", "", "", "", "", 8.33, 
  6.624554*^6, 51.667, 27.3, 5.445, 3.519, 5321.444, 3.2, 137.016, 11.47, "", 
  "", "", 0.9, 74.48}, {"NIC", "North America", "Nicaragua", "2020-04-05", 
  5., 0., 1., 0., 0.755, 0., 0.151, 0., "", "", "", "", "", "", "", 8.33, 
  6.624554*^6, 51.667, 27.3, 5.445, 3.519, 5321.444, 3.2, 137.016, 11.47, "", 
  "", "", 0.9, 74.48}, {"NIC", "North America", "Nicaragua", "2020-04-06", 
  5., 0., 1., 0., 0.755, 0., 0.151, 0., "", "", "", "", "", "", "", 8.33, 
  6.624554*^6, 51.667, 27.3, 5.445, 3.519, 5321.444, 3.2, 137.016, 11.47, "", 
  "", "", 0.9, 74.48}, {"NIC", "North America", "Nicaragua", "2020-04-07", 
  6., 1., 1., 0., 0.906, 0.151, 0.151, 0., "", "", "", "", "", "", "", 8.33, 
  6.624554*^6, 51.667, 27.3, 5.445, 3.519, 5321.444, 3.2, 137.016, 11.47, "", 
  "", "", 0.9, 74.48}, {"NIC", "North America", "Nicaragua", "2020-04-08", 
  6., 0., 1., 0., 0.906, 0., 0.151, 0., "", "", "", "", "", "", "", 8.33, 
  6.624554*^6, 51.667, 27.3, 5.445, 3.519, 5321.444, 3.2, 137.016, 11.47, "", 
  "", "", 0.9, 74.48}, {"NIC", "North America", "Nicaragua", "2020-04-09", 
  6., 0., 1., 0., 0.906, 0., 0.151, 0., "", "", "", "", "", "", "", 8.33, 
  6.624554*^6, 51.667, 27.3, 5.445, 3.519, 5321.444, 3.2, 137.016, 11.47, "", 
  "", "", 0.9, 74.48}, {"NIC", "North America", "Nicaragua", "2020-04-10", 
  6., 0., 1., 0., 0.906, 0., 0.151, 0., "", "", "", "", "", "", "", 8.33, 
  6.624554*^6, 51.667, 27.3, 5.445, 3.519, 5321.444, 3.2, 137.016, 11.47, "", 
  "", "", 0.9, 74.48}, {"NIC", "North America", "Nicaragua", "2020-04-11", 
  7., 1., 1., 0., 1.057, 0.151, 0.151, 0., "", "", "", "", "", "", "", 8.33, 
  6.624554*^6, 51.667, 27.3, 5.445, 3.519, 5321.444, 3.2, 137.016, 11.47, "", 
  "", "", 0.9, 74.48}, {"NIC", "North America", "Nicaragua", "2020-04-12", 
  7., 0., 1., 0., 1.057, 0., 0.151, 0., "", "", "", "", "", "", "", 8.33, 
  6.624554*^6, 51.667, 27.3, 5.445, 3.519, 5321.444, 3.2, 137.016, 11.47, "", 
  "", "", 0.9, 74.48}, {"NIC", "North America", "Nicaragua", "2020-04-13", 
  9., 2., 1., 0., 1.359, 0.302, 0.151, 0., "", "", "", "", "", "", "", 8.33, 
  6.624554*^6, 51.667, 27.3, 5.445, 3.519, 5321.444, 3.2, 137.016, 11.47, "", 
  "", "", 0.9, 74.48}, {"NIC", "North America", "Nicaragua", "2020-04-14", 
  9., 0., 1., 0., 1.359, 0., 0.151, 0., "", "", "", "", "", "", "", 8.33, 
  6.624554*^6, 51.667, 27.3, 5.445, 3.519, 5321.444, 3.2, 137.016, 11.47, "", 
  "", "", 0.9, 74.48}, {"NIC", "North America", "Nicaragua", "2020-04-15", 
  9., 0., 1., 0., 1.359, 0., 0.151, 0., "", "", "", "", "", "", "", 16.67, 
  6.624554*^6, 51.667, 27.3, 5.445, 3.519, 5321.444, 3.2, 137.016, 11.47, "", 
  "", "", 0.9, 74.48}, {"NIC", "North America", "Nicaragua", "2020-04-16", 
  9., 0., 1., 0., 1.359, 0., 0.151, 0., "", "", "", "", "", "", "", 16.67, 
  6.624554*^6, 51.667, 27.3, 5.445, 3.519, 5321.444, 3.2, 137.016, 11.47, "", 
  "", "", 0.9, 74.48}, {"NIC", "North America", "Nicaragua", "2020-04-17", 
  9., 0., 1., 0., 1.359, 0., 0.151, 0., "", "", "", "", "", "", "", 16.67, 
  6.624554*^6, 51.667, 27.3, 5.445, 3.519, 5321.444, 3.2, 137.016, 11.47, "", 
  "", "", 0.9, 74.48}, {"NIC", "North America", "Nicaragua", "2020-04-18", 
  9., 0., 1., 0., 1.359, 0., 0.151, 0., "", "", "", "", "", "", "", 16.67, 
  6.624554*^6, 51.667, 27.3, 5.445, 3.519, 5321.444, 3.2, 137.016, 11.47, "", 
  "", "", 0.9, 74.48}, {"NIC", "North America", "Nicaragua", "2020-04-19", 
  9., 0., 1., 0., 1.359, 0., 0.151, 0., "", "", "", "", "", "", "", 16.67, 
  6.624554*^6, 51.667, 27.3, 5.445, 3.519, 5321.444, 3.2, 137.016, 11.47, "", 
  "", "", 0.9, 74.48}, {"NIC", "North America", "Nicaragua", "2020-04-20", 
  9., 0., 1., 0., 1.359, 0., 0.151, 0., "", "", "", "", "", "", "", 16.67, 
  6.624554*^6, 51.667, 27.3, 5.445, 3.519, 5321.444, 3.2, 137.016, 11.47, "", 
  "", "", 0.9, 74.48}, {"NIC", "North America", "Nicaragua", "2020-04-21", 
  9., 0., 2., 1., 1.359, 0., 0.302, 0.151, "", "", "", "", "", "", "", 16.67, 
  6.624554*^6, 51.667, 27.3, 5.445, 3.519, 5321.444, 3.2, 137.016, 11.47, "", 
  "", "", 0.9, 74.48}, {"NIC", "North America", "Nicaragua", "2020-04-22", 
  10., 1., 2., 0., 1.51, 0.151, 0.302, 0., "", "", "", "", "", "", "", 16.67, 
  6.624554*^6, 51.667, 27.3, 5.445, 3.519, 5321.444, 3.2, 137.016, 11.47, "", 
  "", "", 0.9, 74.48}, {"NIC", "North America", "Nicaragua", "2020-04-23", 
  10., 0., 2., 0., 1.51, 0., 0.302, 0., "", "", "", "", "", "", "", 16.67, 
  6.624554*^6, 51.667, 27.3, 5.445, 3.519, 5321.444, 3.2, 137.016, 11.47, "", 
  "", "", 0.9, 74.48}, {"NIC", "North America", "Nicaragua", "2020-04-24", 
  10., 0., 2., 0., 1.51, 0., 0.302, 0., "", "", "", "", "", "", "", 16.67, 
  6.624554*^6, 51.667, 27.3, 5.445, 3.519, 5321.444, 3.2, 137.016, 11.47, "", 
  "", "", 0.9, 74.48}, {"NIC", "North America", "Nicaragua", "2020-04-25", 
  11., 1., 3., 1., 1.66, 0.151, 0.453, 0.151, "", "", "", "", "", "", "", 
  16.67, 6.624554*^6, 51.667, 27.3, 5.445, 3.519, 5321.444, 3.2, 137.016, 
  11.47, "", "", "", 0.9, 74.48}, {"NIC", "North America", "Nicaragua", 
  "2020-04-26", 12., 1., 3., 0., 1.811, 0.151, 0.453, 0., "", "", "", "", "", 
  "", "", 16.67, 6.624554*^6, 51.667, 27.3, 5.445, 3.519, 5321.444, 3.2, 
  137.016, 11.47, "", "", "", 0.9, 74.48}, {"NIC", "North America", 
  "Nicaragua", "2020-04-27", 13., 1., 3., 0., 1.962, 0.151, 0.453, 0., "", 
  "", "", "", "", "", "", 16.67, 6.624554*^6, 51.667, 27.3, 5.445, 3.519, 
  5321.444, 3.2, 137.016, 11.47, "", "", "", 0.9, 74.48}, 
 {"NIC", "North America", "Nicaragua", "2020-04-28", 13., 0., 3., 0., 1.962, 
  0., 0.453, 0., "", "", "", "", "", "", "", 16.67, 6.624554*^6, 51.667, 
  27.3, 5.445, 3.519, 5321.444, 3.2, 137.016, 11.47, "", "", "", 0.9, 74.48}, 
 {"NIC", "North America", "Nicaragua", "2020-04-29", 13., 0., 3., 0., 1.962, 
  0., 0.453, 0., "", "", "", "", "", "", "", 16.67, 6.624554*^6, 51.667, 
  27.3, 5.445, 3.519, 5321.444, 3.2, 137.016, 11.47, "", "", "", 0.9, 74.48}, 
 {"NIC", "North America", "Nicaragua", "2020-04-30", 14., 1., 4., 1., 2.113, 
  0.151, 0.604, 0.151, "", "", "", "", "", "", "", 16.67, 6.624554*^6, 
  51.667, 27.3, 5.445, 3.519, 5321.444, 3.2, 137.016, 11.47, "", "", "", 0.9, 
  74.48}, {"NIC", "North America", "Nicaragua", "2020-05-01", 14., 0., 4., 
  0., 2.113, 0., 0.604, 0., "", "", "", "", "", "", "", 16.67, 6.624554*^6, 
  51.667, 27.3, 5.445, 3.519, 5321.444, 3.2, 137.016, 11.47, "", "", "", 0.9, 
  74.48}, {"NIC", "North America", "Nicaragua", "2020-05-02", 14., 0., 4., 
  0., 2.113, 0., 0.604, 0., "", "", "", "", "", "", "", 16.67, 6.624554*^6, 
  51.667, 27.3, 5.445, 3.519, 5321.444, 3.2, 137.016, 11.47, "", "", "", 0.9, 
  74.48}, {"NIC", "North America", "Nicaragua", "2020-05-03", 14., 0., 4., 
  0., 2.113, 0., 0.604, 0., "", "", "", "", "", "", "", 16.67, 6.624554*^6, 
  51.667, 27.3, 5.445, 3.519, 5321.444, 3.2, 137.016, 11.47, "", "", "", 0.9, 
  74.48}, {"NIC", "North America", "Nicaragua", "2020-05-04", 14., 0., 5., 
  1., 2.113, 0., 0.755, 0.151, "", "", "", "", "", "", "", 16.67, 
  6.624554*^6, 51.667, 27.3, 5.445, 3.519, 5321.444, 3.2, 137.016, 11.47, "", 
  "", "", 0.9, 74.48}, {"NIC", "North America", "Nicaragua", "2020-05-05", 
  15., 1., 5., 0., 2.264, 0.151, 0.755, 0., "", "", "", "", "", "", "", 
  16.67, 6.624554*^6, 51.667, 27.3, 5.445, 3.519, 5321.444, 3.2, 137.016, 
  11.47, "", "", "", 0.9, 74.48}, {"NIC", "North America", "Nicaragua", 
  "2020-05-06", 16., 1., 5., 0., 2.415, 0.151, 0.755, 0., "", "", "", "", "", 
  "", "", 16.67, 6.624554*^6, 51.667, 27.3, 5.445, 3.519, 5321.444, 3.2, 
  137.016, 11.47, "", "", "", 0.9, 74.48}, {"NIC", "North America", 
  "Nicaragua", "2020-05-07", 16., 0., 5., 0., 2.415, 0., 0.755, 0., "", "", 
  "", "", "", "", "", 11.11, 6.624554*^6, 51.667, 27.3, 5.445, 3.519, 
  5321.444, 3.2, 137.016, 11.47, "", "", "", 0.9, 74.48}, 
 {"NIC", "North America", "Nicaragua", "2020-05-08", 16., 0., 5., 0., 2.415, 
  0., 0.755, 0., "", "", "", "", "", "", "", 11.11, 6.624554*^6, 51.667, 
  27.3, 5.445, 3.519, 5321.444, 3.2, 137.016, 11.47, "", "", "", 0.9, 74.48}, 
 {"NIC", "North America", "Nicaragua", "2020-05-09", 16., 0., 5., 0., 2.415, 
  0., 0.755, 0., "", "", "", "", "", "", "", 11.11, 6.624554*^6, 51.667, 
  27.3, 5.445, 3.519, 5321.444, 3.2, 137.016, 11.47, "", "", "", 0.9, 74.48}, 
 {"NIC", "North America", "Nicaragua", "2020-05-10", 16., 0., 5., 0., 2.415, 
  0., 0.755, 0., "", "", "", "", "", "", "", 11.11, 6.624554*^6, 51.667, 
  27.3, 5.445, 3.519, 5321.444, 3.2, 137.016, 11.47, "", "", "", 0.9, 74.48}, 
 {"NIC", "North America", "Nicaragua", "2020-05-11", 16., 0., 5., 0., 2.415, 
  0., 0.755, 0., "", "", "", "", "", "", "", 11.11, 6.624554*^6, 51.667, 
  27.3, 5.445, 3.519, 5321.444, 3.2, 137.016, 11.47, "", "", "", 0.9, 74.48}, 
 {"NIC", "North America", "Nicaragua", "2020-05-12", 16., 0., 5., 0., 2.415, 
  0., 0.755, 0., "", "", "", "", "", "", "", 11.11, 6.624554*^6, 51.667, 
  27.3, 5.445, 3.519, 5321.444, 3.2, 137.016, 11.47, "", "", "", 0.9, 74.48}, 
 {"NIC", "North America", "Nicaragua", "2020-05-13", 25., 9., 8., 3., 3.774, 
  1.359, 1.208, 0.453, "", "", "", "", "", "", "", 11.11, 6.624554*^6, 
  51.667, 27.3, 5.445, 3.519, 5321.444, 3.2, 137.016, 11.47, "", "", "", 0.9, 
  74.48}, {"NIC", "North America", "Nicaragua", "2020-05-14", 25., 0., 8., 
  0., 3.774, 0., 1.208, 0., "", "", "", "", "", "", "", 11.11, 6.624554*^6, 
  51.667, 27.3, 5.445, 3.519, 5321.444, 3.2, 137.016, 11.47, "", "", "", 0.9, 
  74.48}, {"NIC", "North America", "Nicaragua", "2020-05-15", 25., 0., 8., 
  0., 3.774, 0., 1.208, 0., "", "", "", "", "", "", "", 11.11, 6.624554*^6, 
  51.667, 27.3, 5.445, 3.519, 5321.444, 3.2, 137.016, 11.47, "", "", "", 0.9, 
  74.48}, {"NIC", "North America", "Nicaragua", "2020-05-16", 25., 0., 8., 
  0., 3.774, 0., 1.208, 0., "", "", "", "", "", "", "", 11.11, 6.624554*^6, 
  51.667, 27.3, 5.445, 3.519, 5321.444, 3.2, 137.016, 11.47, "", "", "", 0.9, 
  74.48}, {"NIC", "North America", "Nicaragua", "2020-05-17", 25., 0., 8., 
  0., 3.774, 0., 1.208, 0., "", "", "", "", "", "", "", 11.11, 6.624554*^6, 
  51.667, 27.3, 5.445, 3.519, 5321.444, 3.2, 137.016, 11.47, "", "", "", 0.9, 
  74.48}, {"NIC", "North America", "Nicaragua", "2020-05-18", 25., 0., 8., 
  0., 3.774, 0., 1.208, 0., "", "", "", "", "", "", "", 11.11, 6.624554*^6, 
  51.667, 27.3, 5.445, 3.519, 5321.444, 3.2, 137.016, 11.47, "", "", "", 0.9, 
  74.48}, {"NIC", "North America", "Nicaragua", "2020-05-19", 25., 0., 8., 
  0., 3.774, 0., 1.208, 0., "", "", "", "", "", "", "", 11.11, 6.624554*^6, 
  51.667, 27.3, 5.445, 3.519, 5321.444, 3.2, 137.016, 11.47, "", "", "", 0.9, 
  74.48}, {"NIC", "North America", "Nicaragua", "2020-05-20", 25., 0., 8., 
  0., 3.774, 0., 1.208, 0., "", "", "", "", "", "", "", 11.11, 6.624554*^6, 
  51.667, 27.3, 5.445, 3.519, 5321.444, 3.2, 137.016, 11.47, "", "", "", 0.9, 
  74.48}, {"NIC", "North America", "Nicaragua", "2020-05-21", 25., 0., 8., 
  0., 3.774, 0., 1.208, 0., "", "", "", "", "", "", "", 11.11, 6.624554*^6, 
  51.667, 27.3, 5.445, 3.519, 5321.444, 3.2, 137.016, 11.47, "", "", "", 0.9, 
  74.48}, {"NIC", "North America", "Nicaragua", "2020-05-22", 25., 0., 8., 
  0., 3.774, 0., 1.208, 0., "", "", "", "", "", "", "", 11.11, 6.624554*^6, 
  51.667, 27.3, 5.445, 3.519, 5321.444, 3.2, 137.016, 11.47, "", "", "", 0.9, 
  74.48}, {"NIC", "North America", "Nicaragua", "2020-05-23", 279., 254., 
  17., 9., 42.116, 38.342, 2.566, 1.359, "", "", "", "", "", "", "", 11.11, 
  6.624554*^6, 51.667, 27.3, 5.445, 3.519, 5321.444, 3.2, 137.016, 11.47, "", 
  "", "", 0.9, 74.48}, {"NIC", "North America", "Nicaragua", "2020-05-24", 
  279., 0., 17., 0., 42.116, 0., 2.566, 0., "", "", "", "", "", "", "", 
  11.11, 6.624554*^6, 51.667, 27.3, 5.445, 3.519, 5321.444, 3.2, 137.016, 
  11.47, "", "", "", 0.9, 74.48}, {"NIC", "North America", "Nicaragua", 
  "2020-05-25", 279., 0., 17., 0., 42.116, 0., 2.566, 0., "", "", "", "", "", 
  "", "", 11.11, 6.624554*^6, 51.667, 27.3, 5.445, 3.519, 5321.444, 3.2, 
  137.016, 11.47, "", "", "", 0.9, 74.48}, {"NIC", "North America", 
  "Nicaragua", "2020-05-26", 279., 0., 17., 0., 42.116, 0., 2.566, 0., "", 
  "", "", "", "", "", "", 11.11, 6.624554*^6, 51.667, 27.3, 5.445, 3.519, 
  5321.444, 3.2, 137.016, 11.47, "", "", "", 0.9, 74.48}, 
 {"NIC", "North America", "Nicaragua", "2020-05-27", 759., 480., 35., 18., 
  114.574, 72.458, 5.283, 2.717, "", "", "", "", "", "", "", 11.11, 
  6.624554*^6, 51.667, 27.3, 5.445, 3.519, 5321.444, 3.2, 137.016, 11.47, "", 
  "", "", 0.9, 74.48}, {"NIC", "North America", "Nicaragua", "2020-05-28", 
  759., 0., 35., 0., 114.574, 0., 5.283, 0., "", "", "", "", "", "", "", 
  11.11, 6.624554*^6, 51.667, 27.3, 5.445, 3.519, 5321.444, 3.2, 137.016, 
  11.47, "", "", "", 0.9, 74.48}, {"NIC", "North America", "Nicaragua", 
  "2020-05-29", 759., 0., 35., 0., 114.574, 0., 5.283, 0., "", "", "", "", 
  "", "", "", 11.11, 6.624554*^6, 51.667, 27.3, 5.445, 3.519, 5321.444, 3.2, 
  137.016, 11.47, "", "", "", 0.9, 74.48}, {"NIC", "North America", 
  "Nicaragua", "2020-05-30", 759., 0., 35., 0., 114.574, 0., 5.283, 0., "", 
  "", "", "", "", "", "", 11.11, 6.624554*^6, 51.667, 27.3, 5.445, 3.519, 
  5321.444, 3.2, 137.016, 11.47, "", "", "", 0.9, 74.48}, 
 {"NIC", "North America", "Nicaragua", "2020-05-31", 759., 0., 35., 0., 
  114.574, 0., 5.283, 0., "", "", "", "", "", "", "", 11.11, 6.624554*^6, 
  51.667, 27.3, 5.445, 3.519, 5321.444, 3.2, 137.016, 11.47, "", "", "", 0.9, 
  74.48}, {"NIC", "North America", "Nicaragua", "2020-06-01", 759., 0., 35., 
  0., 114.574, 0., 5.283, 0., "", "", "", "", "", "", "", 11.11, 6.624554*^6, 
  51.667, 27.3, 5.445, 3.519, 5321.444, 3.2, 137.016, 11.47, "", "", "", 0.9, 
  74.48}, {"NIC", "North America", "Nicaragua", "2020-06-02", 759., 0., 35., 
  0., 114.574, 0., 5.283, 0., "", "", "", "", "", "", "", 11.11, 6.624554*^6, 
  51.667, 27.3, 5.445, 3.519, 5321.444, 3.2, 137.016, 11.47, "", "", "", 0.9, 
  74.48}, {"NIC", "North America", "Nicaragua", "2020-06-03", 1118., 359., 
  46., 11., 168.766, 54.192, 6.944, 1.66, "", "", "", "", "", "", "", 11.11, 
  6.624554*^6, 51.667, 27.3, 5.445, 3.519, 5321.444, 3.2, 137.016, 11.47, "", 
  "", "", 0.9, 74.48}, {"NIC", "North America", "Nicaragua", "2020-06-04", 
  1118., 0., 46., 0., 168.766, 0., 6.944, 0., "", "", "", "", "", "", "", 
  11.11, 6.624554*^6, 51.667, 27.3, 5.445, 3.519, 5321.444, 3.2, 137.016, 
  11.47, "", "", "", 0.9, 74.48}, {"NIC", "North America", "Nicaragua", 
  "2020-06-05", 1118., 0., 46., 0., 168.766, 0., 6.944, 0., "", "", "", "", 
  "", "", "", 11.11, 6.624554*^6, 51.667, 27.3, 5.445, 3.519, 5321.444, 3.2, 
  137.016, 11.47, "", "", "", 0.9, 74.48}, {"NIC", "North America", 
  "Nicaragua", "2020-06-06", 1118., 0., 46., 0., 168.766, 0., 6.944, 0., "", 
  "", "", "", "", "", "", 11.11, 6.624554*^6, 51.667, 27.3, 5.445, 3.519, 
  5321.444, 3.2, 137.016, 11.47, "", "", "", 0.9, 74.48}, 
 {"NIC", "North America", "Nicaragua", "2020-06-07", 1309., 191., 46., 0., 
  197.598, 28.832, 6.944, 0., "", "", "", "", "", "", "", 11.11, 6.624554*^6, 
  51.667, 27.3, 5.445, 3.519, 5321.444, 3.2, 137.016, 11.47, "", "", "", 0.9, 
  74.48}, {"NIC", "North America", "Nicaragua", "2020-06-08", 1309., 0., 46., 
  0., 197.598, 0., 6.944, 0., "", "", "", "", "", "", "", 11.11, 6.624554*^6, 
  51.667, 27.3, 5.445, 3.519, 5321.444, 3.2, 137.016, 11.47, "", "", "", 0.9, 
  74.48}, {"NIC", "North America", "Nicaragua", "2020-06-09", 1309., 0., 46., 
  0., 197.598, 0., 6.944, 0., "", "", "", "", "", "", "", 11.11, 6.624554*^6, 
  51.667, 27.3, 5.445, 3.519, 5321.444, 3.2, 137.016, 11.47, "", "", "", 0.9, 
  74.48}, {"NIC", "North America", "Nicaragua", "2020-06-10", 1309., 0., 46., 
  0., 197.598, 0., 6.944, 0., "", "", "", "", "", "", "", 11.11, 6.624554*^6, 
  51.667, 27.3, 5.445, 3.519, 5321.444, 3.2, 137.016, 11.47, "", "", "", 0.9, 
  74.48}, {"NIC", "North America", "Nicaragua", "2020-06-11", 1464., 155., 
  55., 9., 220.996, 23.398, 8.302, 1.359, "", "", "", "", "", "", "", 11.11, 
  6.624554*^6, 51.667, 27.3, 5.445, 3.519, 5321.444, 3.2, 137.016, 11.47, "", 
  "", "", 0.9, 74.48}, {"NIC", "North America", "Nicaragua", "2020-06-12", 
  1464., 0., 55., 0., 220.996, 0., 8.302, 0., "", "", "", "", "", "", "", 
  11.11, 6.624554*^6, 51.667, 27.3, 5.445, 3.519, 5321.444, 3.2, 137.016, 
  11.47, "", "", "", 0.9, 74.48}, {"NIC", "North America", "Nicaragua", 
  "2020-06-13", 1655., 191., 55., 0., 249.828, 28.832, 8.302, 0., "", "", "", 
  "", "", "", "", 11.11, 6.624554*^6, 51.667, 27.3, 5.445, 3.519, 5321.444, 
  3.2, 137.016, 11.47, "", "", "", 0.9, 74.48}, 
 {"NIC", "North America", "Nicaragua", "2020-06-14", 1655., 0., 55., 0., 
  249.828, 0., 8.302, 0., "", "", "", "", "", "", "", 11.11, 6.624554*^6, 
  51.667, 27.3, 5.445, 3.519, 5321.444, 3.2, 137.016, 11.47, "", "", "", 0.9, 
  74.48}, {"NIC", "North America", "Nicaragua", "2020-06-15", 1655., 0., 55., 
  0., 249.828, 0., 8.302, 0., "", "", "", "", "", "", "", 11.11, 6.624554*^6, 
  51.667, 27.3, 5.445, 3.519, 5321.444, 3.2, 137.016, 11.47, "", "", "", 0.9, 
  74.48}, {"NIC", "North America", "Nicaragua", "2020-06-16", 1655., 0., 55., 
  0., 249.828, 0., 8.302, 0., "", "", "", "", "", "", "", 11.11, 6.624554*^6, 
  51.667, 27.3, 5.445, 3.519, 5321.444, 3.2, 137.016, 11.47, "", "", "", 0.9, 
  74.48}, {"NIC", "North America", "Nicaragua", "2020-06-17", 1823., 168., 
  64., 9., 275.188, 25.36, 9.661, 1.359, "", "", "", "", "", "", "", 11.11, 
  6.624554*^6, 51.667, 27.3, 5.445, 3.519, 5321.444, 3.2, 137.016, 11.47, "", 
  "", "", 0.9, 74.48}, {"NIC", "North America", "Nicaragua", "2020-06-18", 
  2014., 191., 64., 0., 304.02, 28.832, 9.661, 0., "", "", "", "", "", "", 
  "", 11.11, 6.624554*^6, 51.667, 27.3, 5.445, 3.519, 5321.444, 3.2, 137.016, 
  11.47, "", "", "", 0.9, 74.48}, {"NIC", "North America", "Nicaragua", 
  "2020-06-19", 2014., 0., 64., 0., 304.02, 0., 9.661, 0., "", "", "", "", 
  "", "", "", 11.11, 6.624554*^6, 51.667, 27.3, 5.445, 3.519, 5321.444, 3.2, 
  137.016, 11.47, "", "", "", 0.9, 74.48}, {"NIC", "North America", 
  "Nicaragua", "2020-06-20", 2014., 0., 64., 0., 304.02, 0., 9.661, 0., "", 
  "", "", "", "", "", "", 11.11, 6.624554*^6, 51.667, 27.3, 5.445, 3.519, 
  5321.444, 3.2, 137.016, 11.47, "", "", "", 0.9, 74.48}, 
 {"NIC", "North America", "Nicaragua", "2020-06-21", 2014., 0., 64., 0., 
  304.02, 0., 9.661, 0., "", "", "", "", "", "", "", 11.11, 6.624554*^6, 
  51.667, 27.3, 5.445, 3.519, 5321.444, 3.2, 137.016, 11.47, "", "", "", 0.9, 
  74.48}, {"NIC", "North America", "Nicaragua", "2020-06-22", 2014., 0., 64., 
  0., 304.02, 0., 9.661, 0., "", "", "", "", "", "", "", 11.11, 6.624554*^6, 
  51.667, 27.3, 5.445, 3.519, 5321.444, 3.2, 137.016, 11.47, "", "", "", 0.9, 
  74.48}, {"NIC", "North America", "Nicaragua", "2020-06-23", 2014., 0., 64., 
  0., 304.02, 0., 9.661, 0., "", "", "", "", "", "", "", 11.11, 6.624554*^6, 
  51.667, 27.3, 5.445, 3.519, 5321.444, 3.2, 137.016, 11.47, "", "", "", 0.9, 
  74.48}, {"NIC", "North America", "Nicaragua", "2020-06-24", 2170., 156., 
  74., 10., 327.569, 23.549, 11.171, 1.51, "", "", "", "", "", "", "", 11.11, 
  6.624554*^6, 51.667, 27.3, 5.445, 3.519, 5321.444, 3.2, 137.016, 11.47, "", 
  "", "", 0.9, 74.48}, {"NIC", "North America", "Nicaragua", "2020-06-25", 
  2170., 0., 74., 0., 327.569, 0., 11.171, 0., "", "", "", "", "", "", "", 
  11.11, 6.624554*^6, 51.667, 27.3, 5.445, 3.519, 5321.444, 3.2, 137.016, 
  11.47, "", "", "", 0.9, 74.48}, {"NIC", "North America", "Nicaragua", 
  "2020-06-26", 2170., 0., 74., 0., 327.569, 0., 11.171, 0., "", "", "", "", 
  "", "", "", 11.11, 6.624554*^6, 51.667, 27.3, 5.445, 3.519, 5321.444, 3.2, 
  137.016, 11.47, "", "", "", 0.9, 74.48}, {"NIC", "North America", 
  "Nicaragua", "2020-06-27", 2170., 0., 74., 0., 327.569, 0., 11.171, 0., "", 
  "", "", "", "", "", "", 11.11, 6.624554*^6, 51.667, 27.3, 5.445, 3.519, 
  5321.444, 3.2, 137.016, 11.47, "", "", "", 0.9, 74.48}, 
 {"NIC", "North America", "Nicaragua", "2020-06-28", 2170., 0., 74., 0., 
  327.569, 0., 11.171, 0., "", "", "", "", "", "", "", 11.11, 6.624554*^6, 
  51.667, 27.3, 5.445, 3.519, 5321.444, 3.2, 137.016, 11.47, "", "", "", 0.9, 
  74.48}, {"NIC", "North America", "Nicaragua", "2020-06-29", 2170., 0., 74., 
  0., 327.569, 0., 11.171, 0., "", "", "", "", "", "", "", "", 6.624554*^6, 
  51.667, 27.3, 5.445, 3.519, 5321.444, 3.2, 137.016, 11.47, "", "", "", 0.9, 
  74.48}, {"NIC", "North America", "Nicaragua", "2020-06-30", 2170., 0., 74., 
  0., 327.569, 0., 11.171, 0., "", "", "", "", "", "", "", "", 6.624554*^6, 
  51.667, 27.3, 5.445, 3.519, 5321.444, 3.2, 137.016, 11.47, "", "", "", 0.9, 
  74.48}, {"NIC", "North America", "Nicaragua", "2020-07-01", 2519., 349., 
  83., 9., 380.252, 52.683, 12.529, 1.359, "", "", "", "", "", "", "", "", 
  6.624554*^6, 51.667, 27.3, 5.445, 3.519, 5321.444, 3.2, 137.016, 11.47, "", 
  "", "", 0.9, 74.48}, {"NIC", "North America", "Nicaragua", "2020-07-02", 
  2519., 0., 83., 0., 380.252, 0., 12.529, 0., "", "", "", "", "", "", "", 
  "", 6.624554*^6, 51.667, 27.3, 5.445, 3.519, 5321.444, 3.2, 137.016, 11.47, 
  "", "", "", 0.9, 74.48}, {"NIC", "North America", "Nicaragua", 
  "2020-07-03", 2519., 0., 83., 0., 380.252, 0., 12.529, 0., "", "", "", "", 
  "", "", "", "", 6.624554*^6, 51.667, 27.3, 5.445, 3.519, 5321.444, 3.2, 
  137.016, 11.47, "", "", "", 0.9, 74.48}, {"NIC", "North America", 
  "Nicaragua", "2020-07-04", 2519., 0., 83., 0., 380.252, 0., 12.529, 0., "", 
  "", "", "", "", "", "", "", 6.624554*^6, 51.667, 27.3, 5.445, 3.519, 
  5321.444, 3.2, 137.016, 11.47, "", "", "", 0.9, 74.48}, 
 {"NIC", "North America", "Nicaragua", "2020-07-05", 2519., 0., 83., 0., 
  380.252, 0., 12.529, 0., "", "", "", "", "", "", "", "", 6.624554*^6, 
  51.667, 27.3, 5.445, 3.519, 5321.444, 3.2, 137.016, 11.47, "", "", "", 0.9, 
  74.48}, {"NIC", "North America", "Nicaragua", "2020-07-06", 2519., 0., 83., 
  0., 380.252, 0., 12.529, 0., "", "", "", "", "", "", "", "", 6.624554*^6, 
  51.667, 27.3, 5.445, 3.519, 5321.444, 3.2, 137.016, 11.47, "", "", "", 0.9, 
  74.48}, {"NIC", "North America", "Nicaragua", "2020-07-07", 2519., 0., 83., 
  0., 380.252, 0., 12.529, 0., "", "", "", "", "", "", "", "", 6.624554*^6, 
  51.667, 27.3, 5.445, 3.519, 5321.444, 3.2, 137.016, 11.47, "", "", "", 0.9, 
  74.48}, {"NIC", "North America", "Nicaragua", "2020-07-08", 2846., 327., 
  91., 8., 429.614, 49.362, 13.737, 1.208, "", "", "", "", "", "", "", "", 
  6.624554*^6, 51.667, 27.3, 5.445, 3.519, 5321.444, 3.2, 137.016, 11.47, "", 
  "", "", 0.9, 74.48}, {"NER", "Africa", "Niger", "2020-03-21", 1., 1., 0., 
  0., 0.041, 0.041, 0., 0., "", "", "", "", "", "", "", 52.78, 2.4206636*^7, 
  16.955, 15.1, 2.553, 1.378, 926., 44.5, 238.339, 2.42, 0.1, 15.4, 8.978, 
  0.3, 62.42}, {"NER", "Africa", "Niger", "2020-03-22", 1., 0., 0., 0., 
  0.041, 0., 0., 0., "", "", "", "", "", "", "", 52.78, 2.4206636*^7, 16.955, 
  15.1, 2.553, 1.378, 926., 44.5, 238.339, 2.42, 0.1, 15.4, 8.978, 0.3, 
  62.42}, {"NER", "Africa", "Niger", "2020-03-23", 1., 0., 0., 0., 0.041, 0., 
  0., 0., "", "", "", "", "", "", "", 52.78, 2.4206636*^7, 16.955, 15.1, 
  2.553, 1.378, 926., 44.5, 238.339, 2.42, 0.1, 15.4, 8.978, 0.3, 62.42}, 
 {"NER", "Africa", "Niger", "2020-03-24", 2., 1., 0., 0., 0.083, 0.041, 0., 
  0., "", "", "", "", "", "", "", 52.78, 2.4206636*^7, 16.955, 15.1, 2.553, 
  1.378, 926., 44.5, 238.339, 2.42, 0.1, 15.4, 8.978, 0.3, 62.42}, 
 {"NER", "Africa", "Niger", "2020-03-25", 7., 5., 1., 1., 0.289, 0.207, 
  0.041, 0.041, "", "", "", "", "", "", "", 52.78, 2.4206636*^7, 16.955, 
  15.1, 2.553, 1.378, 926., 44.5, 238.339, 2.42, 0.1, 15.4, 8.978, 0.3, 
  62.42}, {"NER", "Africa", "Niger", "2020-03-26", 7., 0., 1., 0., 0.289, 0., 
  0.041, 0., "", "", "", "", "", "", "", 52.78, 2.4206636*^7, 16.955, 15.1, 
  2.553, 1.378, 926., 44.5, 238.339, 2.42, 0.1, 15.4, 8.978, 0.3, 62.42}, 
 {"NER", "Africa", "Niger", "2020-03-27", 10., 3., 1., 0., 0.413, 0.124, 
  0.041, 0., "", "", "", "", "", "", "", 52.78, 2.4206636*^7, 16.955, 15.1, 
  2.553, 1.378, 926., 44.5, 238.339, 2.42, 0.1, 15.4, 8.978, 0.3, 62.42}, 
 {"NER", "Africa", "Niger", "2020-03-28", 10., 0., 1., 0., 0.413, 0., 0.041, 
  0., "", "", "", "", "", "", "", 61.11, 2.4206636*^7, 16.955, 15.1, 2.553, 
  1.378, 926., 44.5, 238.339, 2.42, 0.1, 15.4, 8.978, 0.3, 62.42}, 
 {"NER", "Africa", "Niger", "2020-03-29", 10., 0., 1., 0., 0.413, 0., 0.041, 
  0., "", "", "", "", "", "", "", 61.11, 2.4206636*^7, 16.955, 15.1, 2.553, 
  1.378, 926., 44.5, 238.339, 2.42, 0.1, 15.4, 8.978, 0.3, 62.42}, 
 {"NER", "Africa", "Niger", "2020-03-30", 10., 0., 1., 0., 0.413, 0., 0.041, 
  0., "", "", "", "", "", "", "", 61.11, 2.4206636*^7, 16.955, 15.1, 2.553, 
  1.378, 926., 44.5, 238.339, 2.42, 0.1, 15.4, 8.978, 0.3, 62.42}, 
 {"NER", "Africa", "Niger", "2020-03-31", 20., 10., 3., 2., 0.826, 0.413, 
  0.124, 0.083, "", "", "", "", "", "", "", 61.11, 2.4206636*^7, 16.955, 
  15.1, 2.553, 1.378, 926., 44.5, 238.339, 2.42, 0.1, 15.4, 8.978, 0.3, 
  62.42}, {"NER", "Africa", "Niger", "2020-04-01", 20., 0., 3., 0., 0.826, 
  0., 0.124, 0., "", "", "", "", "", "", "", 61.11, 2.4206636*^7, 16.955, 
  15.1, 2.553, 1.378, 926., 44.5, 238.339, 2.42, 0.1, 15.4, 8.978, 0.3, 
  62.42}, {"NER", "Africa", "Niger", "2020-04-02", 74., 54., 5., 2., 3.057, 
  2.231, 0.207, 0.083, "", "", "", "", "", "", "", 61.11, 2.4206636*^7, 
  16.955, 15.1, 2.553, 1.378, 926., 44.5, 238.339, 2.42, 0.1, 15.4, 8.978, 
  0.3, 62.42}, {"NER", "Africa", "Niger", "2020-04-03", 74., 0., 5., 0., 
  3.057, 0., 0.207, 0., "", "", "", "", "", "", "", 61.11, 2.4206636*^7, 
  16.955, 15.1, 2.553, 1.378, 926., 44.5, 238.339, 2.42, 0.1, 15.4, 8.978, 
  0.3, 62.42}, {"NER", "Africa", "Niger", "2020-04-04", 98., 24., 5., 0., 
  4.048, 0.991, 0.207, 0., "", "", "", "", "", "", "", 61.11, 2.4206636*^7, 
  16.955, 15.1, 2.553, 1.378, 926., 44.5, 238.339, 2.42, 0.1, 15.4, 8.978, 
  0.3, 62.42}, {"NER", "Africa", "Niger", "2020-04-05", 120., 22., 5., 0., 
  4.957, 0.909, 0.207, 0., "", "", "", "", "", "", "", 61.11, 2.4206636*^7, 
  16.955, 15.1, 2.553, 1.378, 926., 44.5, 238.339, 2.42, 0.1, 15.4, 8.978, 
  0.3, 62.42}, {"NER", "Africa", "Niger", "2020-04-06", 184., 64., 10., 5., 
  7.601, 2.644, 0.413, 0.207, "", "", "", "", "", "", "", 61.11, 
  2.4206636*^7, 16.955, 15.1, 2.553, 1.378, 926., 44.5, 238.339, 2.42, 0.1, 
  15.4, 8.978, 0.3, 62.42}, {"NER", "Africa", "Niger", "2020-04-07", 253., 
  69., 10., 0., 10.452, 2.85, 0.413, 0., "", "", "", "", "", "", "", 61.11, 
  2.4206636*^7, 16.955, 15.1, 2.553, 1.378, 926., 44.5, 238.339, 2.42, 0.1, 
  15.4, 8.978, 0.3, 62.42}, {"NER", "Africa", "Niger", "2020-04-08", 278., 
  25., 11., 1., 11.484, 1.033, 0.454, 0.041, "", "", "", "", "", "", "", 
  61.11, 2.4206636*^7, 16.955, 15.1, 2.553, 1.378, 926., 44.5, 238.339, 2.42, 
  0.1, 15.4, 8.978, 0.3, 62.42}, {"NER", "Africa", "Niger", "2020-04-09", 
  342., 64., 11., 0., 14.128, 2.644, 0.454, 0., "", "", "", "", "", "", "", 
  61.11, 2.4206636*^7, 16.955, 15.1, 2.553, 1.378, 926., 44.5, 238.339, 2.42, 
  0.1, 15.4, 8.978, 0.3, 62.42}, {"NER", "Africa", "Niger", "2020-04-10", 
  410., 68., 11., 0., 16.938, 2.809, 0.454, 0., "", "", "", "", "", "", "", 
  61.11, 2.4206636*^7, 16.955, 15.1, 2.553, 1.378, 926., 44.5, 238.339, 2.42, 
  0.1, 15.4, 8.978, 0.3, 62.42}, {"NER", "Africa", "Niger", "2020-04-11", 
  438., 28., 11., 0., 18.094, 1.157, 0.454, 0., "", "", "", "", "", "", "", 
  61.11, 2.4206636*^7, 16.955, 15.1, 2.553, 1.378, 926., 44.5, 238.339, 2.42, 
  0.1, 15.4, 8.978, 0.3, 62.42}, {"NER", "Africa", "Niger", "2020-04-12", 
  491., 53., 11., 0., 20.284, 2.189, 0.454, 0., "", "", "", "", "", "", "", 
  61.11, 2.4206636*^7, 16.955, 15.1, 2.553, 1.378, 926., 44.5, 238.339, 2.42, 
  0.1, 15.4, 8.978, 0.3, 62.42}, {"NER", "Africa", "Niger", "2020-04-13", 
  529., 38., 12., 1., 21.854, 1.57, 0.496, 0.041, "", "", "", "", "", "", "", 
  61.11, 2.4206636*^7, 16.955, 15.1, 2.553, 1.378, 926., 44.5, 238.339, 2.42, 
  0.1, 15.4, 8.978, 0.3, 62.42}, {"NER", "Africa", "Niger", "2020-04-14", 
  548., 19., 13., 1., 22.638, 0.785, 0.537, 0.041, "", "", "", "", "", "", 
  "", 61.11, 2.4206636*^7, 16.955, 15.1, 2.553, 1.378, 926., 44.5, 238.339, 
  2.42, 0.1, 15.4, 8.978, 0.3, 62.42}, {"NER", "Africa", "Niger", 
  "2020-04-15", 570., 22., 14., 1., 23.547, 0.909, 0.578, 0.041, "", "", "", 
  "", "", "", "", 61.11, 2.4206636*^7, 16.955, 15.1, 2.553, 1.378, 926., 
  44.5, 238.339, 2.42, 0.1, 15.4, 8.978, 0.3, 62.42}, 
 {"NER", "Africa", "Niger", "2020-04-16", 584., 14., 14., 0., 24.126, 0.578, 
  0.578, 0., "", "", "", "", "", "", "", 61.11, 2.4206636*^7, 16.955, 15.1, 
  2.553, 1.378, 926., 44.5, 238.339, 2.42, 0.1, 15.4, 8.978, 0.3, 62.42}, 
 {"NER", "Africa", "Niger", "2020-04-17", 609., 25., 15., 1., 25.158, 1.033, 
  0.62, 0.041, "", "", "", "", "", "", "", 61.11, 2.4206636*^7, 16.955, 15.1, 
  2.553, 1.378, 926., 44.5, 238.339, 2.42, 0.1, 15.4, 8.978, 0.3, 62.42}, 
 {"NER", "Africa", "Niger", "2020-04-18", 627., 18., 18., 3., 25.902, 0.744, 
  0.744, 0.124, "", "", "", "", "", "", "", 61.11, 2.4206636*^7, 16.955, 
  15.1, 2.553, 1.378, 926., 44.5, 238.339, 2.42, 0.1, 15.4, 8.978, 0.3, 
  62.42}, {"NER", "Africa", "Niger", "2020-04-19", 639., 12., 19., 1., 
  26.398, 0.496, 0.785, 0.041, "", "", "", "", "", "", "", 61.11, 
  2.4206636*^7, 16.955, 15.1, 2.553, 1.378, 926., 44.5, 238.339, 2.42, 0.1, 
  15.4, 8.978, 0.3, 62.42}, {"NER", "Africa", "Niger", "2020-04-20", 648., 
  9., 20., 1., 26.77, 0.372, 0.826, 0.041, "", "", "", "", "", "", "", 61.11, 
  2.4206636*^7, 16.955, 15.1, 2.553, 1.378, 926., 44.5, 238.339, 2.42, 0.1, 
  15.4, 8.978, 0.3, 62.42}, {"NER", "Africa", "Niger", "2020-04-21", 655., 
  7., 20., 0., 27.059, 0.289, 0.826, 0., "", "", "", "", "", "", "", 61.11, 
  2.4206636*^7, 16.955, 15.1, 2.553, 1.378, 926., 44.5, 238.339, 2.42, 0.1, 
  15.4, 8.978, 0.3, 62.42}, {"NER", "Africa", "Niger", "2020-04-22", 655., 
  0., 20., 0., 27.059, 0., 0.826, 0., "", "", "", "", "", "", "", 61.11, 
  2.4206636*^7, 16.955, 15.1, 2.553, 1.378, 926., 44.5, 238.339, 2.42, 0.1, 
  15.4, 8.978, 0.3, 62.42}, {"NER", "Africa", "Niger", "2020-04-23", 662., 
  7., 22., 2., 27.348, 0.289, 0.909, 0.083, "", "", "", "", "", "", "", 
  61.11, 2.4206636*^7, 16.955, 15.1, 2.553, 1.378, 926., 44.5, 238.339, 2.42, 
  0.1, 15.4, 8.978, 0.3, 62.42}, {"NER", "Africa", "Niger", "2020-04-24", 
  671., 9., 24., 2., 27.72, 0.372, 0.991, 0.083, "", "", "", "", "", "", "", 
  61.11, 2.4206636*^7, 16.955, 15.1, 2.553, 1.378, 926., 44.5, 238.339, 2.42, 
  0.1, 15.4, 8.978, 0.3, 62.42}, {"NER", "Africa", "Niger", "2020-04-25", 
  681., 10., 24., 0., 28.133, 0.413, 0.991, 0., "", "", "", "", "", "", "", 
  61.11, 2.4206636*^7, 16.955, 15.1, 2.553, 1.378, 926., 44.5, 238.339, 2.42, 
  0.1, 15.4, 8.978, 0.3, 62.42}, {"NER", "Africa", "Niger", "2020-04-26", 
  684., 3., 27., 3., 28.257, 0.124, 1.115, 0.124, "", "", "", "", "", "", "", 
  61.11, 2.4206636*^7, 16.955, 15.1, 2.553, 1.378, 926., 44.5, 238.339, 2.42, 
  0.1, 15.4, 8.978, 0.3, 62.42}, {"NER", "Africa", "Niger", "2020-04-27", 
  696., 12., 29., 2., 28.752, 0.496, 1.198, 0.083, "", "", "", "", "", "", 
  "", 61.11, 2.4206636*^7, 16.955, 15.1, 2.553, 1.378, 926., 44.5, 238.339, 
  2.42, 0.1, 15.4, 8.978, 0.3, 62.42}, {"NER", "Africa", "Niger", 
  "2020-04-28", 701., 5., 29., 0., 28.959, 0.207, 1.198, 0., "", "", "", "", 
  "", "", "", 61.11, 2.4206636*^7, 16.955, 15.1, 2.553, 1.378, 926., 44.5, 
  238.339, 2.42, 0.1, 15.4, 8.978, 0.3, 62.42}, 
 {"NER", "Africa", "Niger", "2020-04-29", 709., 8., 31., 2., 29.289, 0.33, 
  1.281, 0.083, "", "", "", "", "", "", "", 61.11, 2.4206636*^7, 16.955, 
  15.1, 2.553, 1.378, 926., 44.5, 238.339, 2.42, 0.1, 15.4, 8.978, 0.3, 
  62.42}, {"NER", "Africa", "Niger", "2020-04-30", 713., 4., 32., 1., 29.455, 
  0.165, 1.322, 0.041, "", "", "", "", "", "", "", 61.11, 2.4206636*^7, 
  16.955, 15.1, 2.553, 1.378, 926., 44.5, 238.339, 2.42, 0.1, 15.4, 8.978, 
  0.3, 62.42}, {"NER", "Africa", "Niger", "2020-05-01", 719., 6., 32., 0., 
  29.703, 0.248, 1.322, 0., "", "", "", "", "", "", "", 61.11, 2.4206636*^7, 
  16.955, 15.1, 2.553, 1.378, 926., 44.5, 238.339, 2.42, 0.1, 15.4, 8.978, 
  0.3, 62.42}, {"NER", "Africa", "Niger", "2020-05-02", 728., 9., 33., 1., 
  30.074, 0.372, 1.363, 0.041, "", "", "", "", "", "", "", 61.11, 
  2.4206636*^7, 16.955, 15.1, 2.553, 1.378, 926., 44.5, 238.339, 2.42, 0.1, 
  15.4, 8.978, 0.3, 62.42}, {"NER", "Africa", "Niger", "2020-05-03", 736., 
  8., 35., 2., 30.405, 0.33, 1.446, 0.083, "", "", "", "", "", "", "", 61.11, 
  2.4206636*^7, 16.955, 15.1, 2.553, 1.378, 926., 44.5, 238.339, 2.42, 0.1, 
  15.4, 8.978, 0.3, 62.42}, {"NER", "Africa", "Niger", "2020-05-04", 750., 
  14., 36., 1., 30.983, 0.578, 1.487, 0.041, "", "", "", "", "", "", "", 
  61.11, 2.4206636*^7, 16.955, 15.1, 2.553, 1.378, 926., 44.5, 238.339, 2.42, 
  0.1, 15.4, 8.978, 0.3, 62.42}, {"NER", "Africa", "Niger", "2020-05-05", 
  755., 5., 37., 1., 31.19, 0.207, 1.529, 0.041, "", "", "", "", "", "", "", 
  61.11, 2.4206636*^7, 16.955, 15.1, 2.553, 1.378, 926., 44.5, 238.339, 2.42, 
  0.1, 15.4, 8.978, 0.3, 62.42}, {"NER", "Africa", "Niger", "2020-05-06", 
  763., 8., 38., 1., 31.52, 0.33, 1.57, 0.041, "", "", "", "", "", "", "", 
  61.11, 2.4206636*^7, 16.955, 15.1, 2.553, 1.378, 926., 44.5, 238.339, 2.42, 
  0.1, 15.4, 8.978, 0.3, 62.42}, {"NER", "Africa", "Niger", "2020-05-07", 
  770., 7., 38., 0., 31.809, 0.289, 1.57, 0., "", "", "", "", "", "", "", 
  61.11, 2.4206636*^7, 16.955, 15.1, 2.553, 1.378, 926., 44.5, 238.339, 2.42, 
  0.1, 15.4, 8.978, 0.3, 62.42}, {"NER", "Africa", "Niger", "2020-05-08", 
  781., 11., 42., 4., 32.264, 0.454, 1.735, 0.165, "", "", "", "", "", "", 
  "", 61.11, 2.4206636*^7, 16.955, 15.1, 2.553, 1.378, 926., 44.5, 238.339, 
  2.42, 0.1, 15.4, 8.978, 0.3, 62.42}, {"NER", "Africa", "Niger", 
  "2020-05-09", 795., 14., 44., 2., 32.842, 0.578, 1.818, 0.083, "", "", "", 
  "", "", "", "", 61.11, 2.4206636*^7, 16.955, 15.1, 2.553, 1.378, 926., 
  44.5, 238.339, 2.42, 0.1, 15.4, 8.978, 0.3, 62.42}, 
 {"NER", "Africa", "Niger", "2020-05-10", 815., 20., 45., 1., 33.668, 0.826, 
  1.859, 0.041, "", "", "", "", "", "", "", 61.11, 2.4206636*^7, 16.955, 
  15.1, 2.553, 1.378, 926., 44.5, 238.339, 2.42, 0.1, 15.4, 8.978, 0.3, 
  62.42}, {"NER", "Africa", "Niger", "2020-05-11", 821., 6., 46., 1., 33.916, 
  0.248, 1.9, 0.041, "", "", "", "", "", "", "", 61.11, 2.4206636*^7, 16.955, 
  15.1, 2.553, 1.378, 926., 44.5, 238.339, 2.42, 0.1, 15.4, 8.978, 0.3, 
  62.42}, {"NER", "Africa", "Niger", "2020-05-12", 832., 11., 46., 0., 
  34.371, 0.454, 1.9, 0., "", "", "", "", "", "", "", 61.11, 2.4206636*^7, 
  16.955, 15.1, 2.553, 1.378, 926., 44.5, 238.339, 2.42, 0.1, 15.4, 8.978, 
  0.3, 62.42}, {"NER", "Africa", "Niger", "2020-05-13", 854., 22., 47., 1., 
  35.28, 0.909, 1.942, 0.041, "", "", "", "", "", "", "", 33.33, 
  2.4206636*^7, 16.955, 15.1, 2.553, 1.378, 926., 44.5, 238.339, 2.42, 0.1, 
  15.4, 8.978, 0.3, 62.42}, {"NER", "Africa", "Niger", "2020-05-14", 860., 
  6., 49., 2., 35.527, 0.248, 2.024, 0.083, "", "", "", "", "", "", "", 
  33.33, 2.4206636*^7, 16.955, 15.1, 2.553, 1.378, 926., 44.5, 238.339, 2.42, 
  0.1, 15.4, 8.978, 0.3, 62.42}, {"NER", "Africa", "Niger", "2020-05-15", 
  876., 16., 50., 1., 36.188, 0.661, 2.066, 0.041, "", "", "", "", "", "", 
  "", 33.33, 2.4206636*^7, 16.955, 15.1, 2.553, 1.378, 926., 44.5, 238.339, 
  2.42, 0.1, 15.4, 8.978, 0.3, 62.42}, {"NER", "Africa", "Niger", 
  "2020-05-16", 885., 9., 51., 1., 36.56, 0.372, 2.107, 0.041, "", "", "", 
  "", "", "", "", 33.33, 2.4206636*^7, 16.955, 15.1, 2.553, 1.378, 926., 
  44.5, 238.339, 2.42, 0.1, 15.4, 8.978, 0.3, 62.42}, 
 {"NER", "Africa", "Niger", "2020-05-17", 889., 4., 51., 0., 36.725, 0.165, 
  2.107, 0., "", "", "", "", "", "", "", 33.33, 2.4206636*^7, 16.955, 15.1, 
  2.553, 1.378, 926., 44.5, 238.339, 2.42, 0.1, 15.4, 8.978, 0.3, 62.42}, 
 {"NER", "Africa", "Niger", "2020-05-18", 904., 15., 54., 3., 37.345, 0.62, 
  2.231, 0.124, "", "", "", "", "", "", "", 33.33, 2.4206636*^7, 16.955, 
  15.1, 2.553, 1.378, 926., 44.5, 238.339, 2.42, 0.1, 15.4, 8.978, 0.3, 
  62.42}, {"NER", "Africa", "Niger", "2020-05-19", 909., 5., 55., 1., 37.552, 
  0.207, 2.272, 0.041, "", "", "", "", "", "", "", 33.33, 2.4206636*^7, 
  16.955, 15.1, 2.553, 1.378, 926., 44.5, 238.339, 2.42, 0.1, 15.4, 8.978, 
  0.3, 62.42}, {"NER", "Africa", "Niger", "2020-05-20", 914., 5., 55., 0., 
  37.758, 0.207, 2.272, 0., "", "", "", "", "", "", "", 33.33, 2.4206636*^7, 
  16.955, 15.1, 2.553, 1.378, 926., 44.5, 238.339, 2.42, 0.1, 15.4, 8.978, 
  0.3, 62.42}, {"NER", "Africa", "Niger", "2020-05-21", 920., 6., 58., 3., 
  38.006, 0.248, 2.396, 0.124, "", "", "", "", "", "", "", 33.33, 
  2.4206636*^7, 16.955, 15.1, 2.553, 1.378, 926., 44.5, 238.339, 2.42, 0.1, 
  15.4, 8.978, 0.3, 62.42}, {"NER", "Africa", "Niger", "2020-05-22", 924., 
  4., 60., 2., 38.171, 0.165, 2.479, 0.083, "", "", "", "", "", "", "", 
  33.33, 2.4206636*^7, 16.955, 15.1, 2.553, 1.378, 926., 44.5, 238.339, 2.42, 
  0.1, 15.4, 8.978, 0.3, 62.42}, {"NER", "Africa", "Niger", "2020-05-23", 
  937., 13., 60., 0., 38.708, 0.537, 2.479, 0., "", "", "", "", "", "", "", 
  33.33, 2.4206636*^7, 16.955, 15.1, 2.553, 1.378, 926., 44.5, 238.339, 2.42, 
  0.1, 15.4, 8.978, 0.3, 62.42}, {"NER", "Africa", "Niger", "2020-05-24", 
  943., 6., 61., 1., 38.956, 0.248, 2.52, 0.041, "", "", "", "", "", "", "", 
  33.33, 2.4206636*^7, 16.955, 15.1, 2.553, 1.378, 926., 44.5, 238.339, 2.42, 
  0.1, 15.4, 8.978, 0.3, 62.42}, {"NER", "Africa", "Niger", "2020-05-25", 
  945., 2., 61., 0., 39.039, 0.083, 2.52, 0., "", "", "", "", "", "", "", 
  33.33, 2.4206636*^7, 16.955, 15.1, 2.553, 1.378, 926., 44.5, 238.339, 2.42, 
  0.1, 15.4, 8.978, 0.3, 62.42}, {"NER", "Africa", "Niger", "2020-05-26", 
  951., 6., 62., 1., 39.287, 0.248, 2.561, 0.041, "", "", "", "", "", "", "", 
  33.33, 2.4206636*^7, 16.955, 15.1, 2.553, 1.378, 926., 44.5, 238.339, 2.42, 
  0.1, 15.4, 8.978, 0.3, 62.42}, {"NER", "Africa", "Niger", "2020-05-27", 
  952., 1., 63., 1., 39.328, 0.041, 2.603, 0.041, "", "", "", "", "", "", "", 
  33.33, 2.4206636*^7, 16.955, 15.1, 2.553, 1.378, 926., 44.5, 238.339, 2.42, 
  0.1, 15.4, 8.978, 0.3, 62.42}, {"NER", "Africa", "Niger", "2020-05-28", 
  955., 3., 64., 1., 39.452, 0.124, 2.644, 0.041, "", "", "", "", "", "", "", 
  33.33, 2.4206636*^7, 16.955, 15.1, 2.553, 1.378, 926., 44.5, 238.339, 2.42, 
  0.1, 15.4, 8.978, 0.3, 62.42}, {"NER", "Africa", "Niger", "2020-05-29", 
  955., 0., 64., 0., 39.452, 0., 2.644, 0., "", "", "", "", "", "", "", 
  33.33, 2.4206636*^7, 16.955, 15.1, 2.553, 1.378, 926., 44.5, 238.339, 2.42, 
  0.1, 15.4, 8.978, 0.3, 62.42}, {"NER", "Africa", "Niger", "2020-05-30", 
  955., 0., 64., 0., 39.452, 0., 2.644, 0., "", "", "", "", "", "", "", 
  33.33, 2.4206636*^7, 16.955, 15.1, 2.553, 1.378, 926., 44.5, 238.339, 2.42, 
  0.1, 15.4, 8.978, 0.3, 62.42}, {"NER", "Africa", "Niger", "2020-05-31", 
  956., 1., 64., 0., 39.493, 0.041, 2.644, 0., "", "", "", "", "", "", "", 
  33.33, 2.4206636*^7, 16.955, 15.1, 2.553, 1.378, 926., 44.5, 238.339, 2.42, 
  0.1, 15.4, 8.978, 0.3, 62.42}, {"NER", "Africa", "Niger", "2020-06-01", 
  958., 2., 64., 0., 39.576, 0.083, 2.644, 0., "", "", "", "", "", "", "", 
  22.22, 2.4206636*^7, 16.955, 15.1, 2.553, 1.378, 926., 44.5, 238.339, 2.42, 
  0.1, 15.4, 8.978, 0.3, 62.42}, {"NER", "Africa", "Niger", "2020-06-02", 
  958., 0., 65., 1., 39.576, 0., 2.685, 0.041, "", "", "", "", "", "", "", 
  22.22, 2.4206636*^7, 16.955, 15.1, 2.553, 1.378, 926., 44.5, 238.339, 2.42, 
  0.1, 15.4, 8.978, 0.3, 62.42}, {"NER", "Africa", "Niger", "2020-06-03", 
  960., 2., 65., 0., 39.659, 0.083, 2.685, 0., "", "", "", "", "", "", "", 
  22.22, 2.4206636*^7, 16.955, 15.1, 2.553, 1.378, 926., 44.5, 238.339, 2.42, 
  0.1, 15.4, 8.978, 0.3, 62.42}, {"NER", "Africa", "Niger", "2020-06-04", 
  961., 1., 65., 0., 39.7, 0.041, 2.685, 0., "", "", "", "", "", "", "", 
  22.22, 2.4206636*^7, 16.955, 15.1, 2.553, 1.378, 926., 44.5, 238.339, 2.42, 
  0.1, 15.4, 8.978, 0.3, 62.42}, {"NER", "Africa", "Niger", "2020-06-05", 
  963., 2., 65., 0., 39.782, 0.083, 2.685, 0., "", "", "", "", "", "", "", 
  22.22, 2.4206636*^7, 16.955, 15.1, 2.553, 1.378, 926., 44.5, 238.339, 2.42, 
  0.1, 15.4, 8.978, 0.3, 62.42}, {"NER", "Africa", "Niger", "2020-06-06", 
  966., 3., 65., 0., 39.906, 0.124, 2.685, 0., "", "", "", "", "", "", "", 
  22.22, 2.4206636*^7, 16.955, 15.1, 2.553, 1.378, 926., 44.5, 238.339, 2.42, 
  0.1, 15.4, 8.978, 0.3, 62.42}, {"NER", "Africa", "Niger", "2020-06-07", 
  970., 4., 65., 0., 40.072, 0.165, 2.685, 0., "", "", "", "", "", "", "", 
  22.22, 2.4206636*^7, 16.955, 15.1, 2.553, 1.378, 926., 44.5, 238.339, 2.42, 
  0.1, 15.4, 8.978, 0.3, 62.42}, {"NER", "Africa", "Niger", "2020-06-08", 
  973., 3., 65., 0., 40.196, 0.124, 2.685, 0., "", "", "", "", "", "", "", 
  22.22, 2.4206636*^7, 16.955, 15.1, 2.553, 1.378, 926., 44.5, 238.339, 2.42, 
  0.1, 15.4, 8.978, 0.3, 62.42}, {"NER", "Africa", "Niger", "2020-06-09", 
  973., 0., 65., 0., 40.196, 0., 2.685, 0., "", "", "", "", "", "", "", 
  22.22, 2.4206636*^7, 16.955, 15.1, 2.553, 1.378, 926., 44.5, 238.339, 2.42, 
  0.1, 15.4, 8.978, 0.3, 62.42}, {"NER", "Africa", "Niger", "2020-06-10", 
  974., 1., 65., 0., 40.237, 0.041, 2.685, 0., "", "", "", "", "", "", "", 
  22.22, 2.4206636*^7, 16.955, 15.1, 2.553, 1.378, 926., 44.5, 238.339, 2.42, 
  0.1, 15.4, 8.978, 0.3, 62.42}, {"NER", "Africa", "Niger", "2020-06-11", 
  974., 0., 65., 0., 40.237, 0., 2.685, 0., "", "", "", "", "", "", "", 
  22.22, 2.4206636*^7, 16.955, 15.1, 2.553, 1.378, 926., 44.5, 238.339, 2.42, 
  0.1, 15.4, 8.978, 0.3, 62.42}, {"NER", "Africa", "Niger", "2020-06-12", 
  974., 0., 65., 0., 40.237, 0., 2.685, 0., "", "", "", "", "", "", "", 
  22.22, 2.4206636*^7, 16.955, 15.1, 2.553, 1.378, 926., 44.5, 238.339, 2.42, 
  0.1, 15.4, 8.978, 0.3, 62.42}, {"NER", "Africa", "Niger", "2020-06-13", 
  978., 4., 65., 0., 40.402, 0.165, 2.685, 0., "", "", "", "", "", "", "", 
  22.22, 2.4206636*^7, 16.955, 15.1, 2.553, 1.378, 926., 44.5, 238.339, 2.42, 
  0.1, 15.4, 8.978, 0.3, 62.42}, {"NER", "Africa", "Niger", "2020-06-14", 
  980., 2., 66., 1., 40.485, 0.083, 2.727, 0.041, "", "", "", "", "", "", "", 
  22.22, 2.4206636*^7, 16.955, 15.1, 2.553, 1.378, 926., 44.5, 238.339, 2.42, 
  0.1, 15.4, 8.978, 0.3, 62.42}, {"NER", "Africa", "Niger", "2020-06-15", 
  980., 0., 66., 0., 40.485, 0., 2.727, 0., "", "", "", "", "", "", "", 
  22.22, 2.4206636*^7, 16.955, 15.1, 2.553, 1.378, 926., 44.5, 238.339, 2.42, 
  0.1, 15.4, 8.978, 0.3, 62.42}, {"NER", "Africa", "Niger", "2020-06-16", 
  980., 0., 66., 0., 40.485, 0., 2.727, 0., "", "", "", "", "", "", "", 
  22.22, 2.4206636*^7, 16.955, 15.1, 2.553, 1.378, 926., 44.5, 238.339, 2.42, 
  0.1, 15.4, 8.978, 0.3, 62.42}, {"NER", "Africa", "Niger", "2020-06-17", 
  1016., 36., 66., 0., 41.972, 1.487, 2.727, 0., "", "", "", "", "", "", "", 
  22.22, 2.4206636*^7, 16.955, 15.1, 2.553, 1.378, 926., 44.5, 238.339, 2.42, 
  0.1, 15.4, 8.978, 0.3, 62.42}, {"NER", "Africa", "Niger", "2020-06-18", 
  1020., 4., 67., 1., 42.137, 0.165, 2.768, 0.041, "", "", "", "", "", "", 
  "", 22.22, 2.4206636*^7, 16.955, 15.1, 2.553, 1.378, 926., 44.5, 238.339, 
  2.42, 0.1, 15.4, 8.978, 0.3, 62.42}, {"NER", "Africa", "Niger", 
  "2020-06-19", 1020., 0., 67., 0., 42.137, 0., 2.768, 0., "", "", "", "", 
  "", "", "", 22.22, 2.4206636*^7, 16.955, 15.1, 2.553, 1.378, 926., 44.5, 
  238.339, 2.42, 0.1, 15.4, 8.978, 0.3, 62.42}, 
 {"NER", "Africa", "Niger", "2020-06-20", 1020., 0., 67., 0., 42.137, 0., 
  2.768, 0., "", "", "", "", "", "", "", 22.22, 2.4206636*^7, 16.955, 15.1, 
  2.553, 1.378, 926., 44.5, 238.339, 2.42, 0.1, 15.4, 8.978, 0.3, 62.42}, 
 {"NER", "Africa", "Niger", "2020-06-21", 1035., 15., 67., 0., 42.757, 0.62, 
  2.768, 0., "", "", "", "", "", "", "", 22.22, 2.4206636*^7, 16.955, 15.1, 
  2.553, 1.378, 926., 44.5, 238.339, 2.42, 0.1, 15.4, 8.978, 0.3, 62.42}, 
 {"NER", "Africa", "Niger", "2020-06-22", 1036., 1., 67., 0., 42.798, 0.041, 
  2.768, 0., "", "", "", "", "", "", "", 22.22, 2.4206636*^7, 16.955, 15.1, 
  2.553, 1.378, 926., 44.5, 238.339, 2.42, 0.1, 15.4, 8.978, 0.3, 62.42}, 
 {"NER", "Africa", "Niger", "2020-06-23", 1046., 10., 67., 0., 43.211, 0.413, 
  2.768, 0., "", "", "", "", "", "", "", 22.22, 2.4206636*^7, 16.955, 15.1, 
  2.553, 1.378, 926., 44.5, 238.339, 2.42, 0.1, 15.4, 8.978, 0.3, 62.42}, 
 {"NER", "Africa", "Niger", "2020-06-24", 1051., 5., 67., 0., 43.418, 0.207, 
  2.768, 0., "", "", "", "", "", "", "", 22.22, 2.4206636*^7, 16.955, 15.1, 
  2.553, 1.378, 926., 44.5, 238.339, 2.42, 0.1, 15.4, 8.978, 0.3, 62.42}, 
 {"NER", "Africa", "Niger", "2020-06-25", 1056., 5., 67., 0., 43.624, 0.207, 
  2.768, 0., "", "", "", "", "", "", "", 22.22, 2.4206636*^7, 16.955, 15.1, 
  2.553, 1.378, 926., 44.5, 238.339, 2.42, 0.1, 15.4, 8.978, 0.3, 62.42}, 
 {"NER", "Africa", "Niger", "2020-06-26", 1059., 3., 67., 0., 43.748, 0.124, 
  2.768, 0., "", "", "", "", "", "", "", 22.22, 2.4206636*^7, 16.955, 15.1, 
  2.553, 1.378, 926., 44.5, 238.339, 2.42, 0.1, 15.4, 8.978, 0.3, 62.42}, 
 {"NER", "Africa", "Niger", "2020-06-27", 1062., 3., 67., 0., 43.872, 0.124, 
  2.768, 0., "", "", "", "", "", "", "", 22.22, 2.4206636*^7, 16.955, 15.1, 
  2.553, 1.378, 926., 44.5, 238.339, 2.42, 0.1, 15.4, 8.978, 0.3, 62.42}, 
 {"NER", "Africa", "Niger", "2020-06-28", 1068., 6., 67., 0., 44.12, 0.248, 
  2.768, 0., "", "", "", "", "", "", "", 22.22, 2.4206636*^7, 16.955, 15.1, 
  2.553, 1.378, 926., 44.5, 238.339, 2.42, 0.1, 15.4, 8.978, 0.3, 62.42}, 
 {"NER", "Africa", "Niger", "2020-06-29", 1074., 6., 67., 0., 44.368, 0.248, 
  2.768, 0., "", "", "", "", "", "", "", 22.22, 2.4206636*^7, 16.955, 15.1, 
  2.553, 1.378, 926., 44.5, 238.339, 2.42, 0.1, 15.4, 8.978, 0.3, 62.42}, 
 {"NER", "Africa", "Niger", "2020-06-30", 1075., 1., 67., 0., 44.409, 0.041, 
  2.768, 0., "", "", "", "", "", "", "", 22.22, 2.4206636*^7, 16.955, 15.1, 
  2.553, 1.378, 926., 44.5, 238.339, 2.42, 0.1, 15.4, 8.978, 0.3, 62.42}, 
 {"NER", "Africa", "Niger", "2020-07-01", 1075., 0., 67., 0., 44.409, 0., 
  2.768, 0., "", "", "", "", "", "", "", 22.22, 2.4206636*^7, 16.955, 15.1, 
  2.553, 1.378, 926., 44.5, 238.339, 2.42, 0.1, 15.4, 8.978, 0.3, 62.42}, 
 {"NER", "Africa", "Niger", "2020-07-02", 1075., 0., 67., 0., 44.409, 0., 
  2.768, 0., "", "", "", "", "", "", "", 22.22, 2.4206636*^7, 16.955, 15.1, 
  2.553, 1.378, 926., 44.5, 238.339, 2.42, 0.1, 15.4, 8.978, 0.3, 62.42}, 
 {"NER", "Africa", "Niger", "2020-07-03", 1081., 6., 68., 1., 44.657, 0.248, 
  2.809, 0.041, "", "", "", "", "", "", "", "", 2.4206636*^7, 16.955, 15.1, 
  2.553, 1.378, 926., 44.5, 238.339, 2.42, 0.1, 15.4, 8.978, 0.3, 62.42}, 
 {"NER", "Africa", "Niger", "2020-07-04", 1082., 1., 68., 0., 44.698, 0.041, 
  2.809, 0., "", "", "", "", "", "", "", "", 2.4206636*^7, 16.955, 15.1, 
  2.553, 1.378, 926., 44.5, 238.339, 2.42, 0.1, 15.4, 8.978, 0.3, 62.42}, 
 {"NER", "Africa", "Niger", "2020-07-05", 1082., 0., 68., 0., 44.698, 0., 
  2.809, 0., "", "", "", "", "", "", "", "", 2.4206636*^7, 16.955, 15.1, 
  2.553, 1.378, 926., 44.5, 238.339, 2.42, 0.1, 15.4, 8.978, 0.3, 62.42}, 
 {"NER", "Africa", "Niger", "2020-07-06", 1093., 11., 68., 0., 45.153, 0.454, 
  2.809, 0., "", "", "", "", "", "", "", "", 2.4206636*^7, 16.955, 15.1, 
  2.553, 1.378, 926., 44.5, 238.339, 2.42, 0.1, 15.4, 8.978, 0.3, 62.42}, 
 {"NER", "Africa", "Niger", "2020-07-07", 1093., 0., 68., 0., 45.153, 0., 
  2.809, 0., "", "", "", "", "", "", "", "", 2.4206636*^7, 16.955, 15.1, 
  2.553, 1.378, 926., 44.5, 238.339, 2.42, 0.1, 15.4, 8.978, 0.3, 62.42}, 
 {"NER", "Africa", "Niger", "2020-07-08", 1094., 1., 68., 0., 45.194, 0.041, 
  2.809, 0., "", "", "", "", "", "", "", "", 2.4206636*^7, 16.955, 15.1, 
  2.553, 1.378, 926., 44.5, 238.339, 2.42, 0.1, 15.4, 8.978, 0.3, 62.42}, 
 {"NGA", "Africa", "Nigeria", "2019-12-31", 0., 0., 0., 0., 0., 0., 0., 0., 
  "", "", "", "", "", "", "", "", 2.06139587*^8, 209.588, 18.1, 2.751, 1.447, 
  5338.454, "", 181.013, 2.42, 0.6, 10.8, 41.949, "", 54.69}, 
 {"NGA", "Africa", "Nigeria", "2020-01-01", 0., 0., 0., 0., 0., 0., 0., 0., 
  "", "", "", "", "", "", "", 0., 2.06139587*^8, 209.588, 18.1, 2.751, 1.447, 
  5338.454, "", 181.013, 2.42, 0.6, 10.8, 41.949, "", 54.69}, 
 {"NGA", "Africa", "Nigeria", "2020-01-02", 0., 0., 0., 0., 0., 0., 0., 0., 
  "", "", "", "", "", "", "", 0., 2.06139587*^8, 209.588, 18.1, 2.751, 1.447, 
  5338.454, "", 181.013, 2.42, 0.6, 10.8, 41.949, "", 54.69}, 
 {"NGA", "Africa", "Nigeria", "2020-01-03", 0., 0., 0., 0., 0., 0., 0., 0., 
  "", "", "", "", "", "", "", 0., 2.06139587*^8, 209.588, 18.1, 2.751, 1.447, 
  5338.454, "", 181.013, 2.42, 0.6, 10.8, 41.949, "", 54.69}, 
 {"NGA", "Africa", "Nigeria", "2020-01-04", 0., 0., 0., 0., 0., 0., 0., 0., 
  "", "", "", "", "", "", "", 0., 2.06139587*^8, 209.588, 18.1, 2.751, 1.447, 
  5338.454, "", 181.013, 2.42, 0.6, 10.8, 41.949, "", 54.69}, 
 {"NGA", "Africa", "Nigeria", "2020-01-05", 0., 0., 0., 0., 0., 0., 0., 0., 
  "", "", "", "", "", "", "", 0., 2.06139587*^8, 209.588, 18.1, 2.751, 1.447, 
  5338.454, "", 181.013, 2.42, 0.6, 10.8, 41.949, "", 54.69}, 
 {"NGA", "Africa", "Nigeria", "2020-01-06", 0., 0., 0., 0., 0., 0., 0., 0., 
  "", "", "", "", "", "", "", 0., 2.06139587*^8, 209.588, 18.1, 2.751, 1.447, 
  5338.454, "", 181.013, 2.42, 0.6, 10.8, 41.949, "", 54.69}, 
 {"NGA", "Africa", "Nigeria", "2020-01-07", 0., 0., 0., 0., 0., 0., 0., 0., 
  "", "", "", "", "", "", "", 0., 2.06139587*^8, 209.588, 18.1, 2.751, 1.447, 
  5338.454, "", 181.013, 2.42, 0.6, 10.8, 41.949, "", 54.69}, 
 {"NGA", "Africa", "Nigeria", "2020-01-08", 0., 0., 0., 0., 0., 0., 0., 0., 
  "", "", "", "", "", "", "", 0., 2.06139587*^8, 209.588, 18.1, 2.751, 1.447, 
  5338.454, "", 181.013, 2.42, 0.6, 10.8, 41.949, "", 54.69}, 
 {"NGA", "Africa", "Nigeria", "2020-01-09", 0., 0., 0., 0., 0., 0., 0., 0., 
  "", "", "", "", "", "", "", 0., 2.06139587*^8, 209.588, 18.1, 2.751, 1.447, 
  5338.454, "", 181.013, 2.42, 0.6, 10.8, 41.949, "", 54.69}, 
 {"NGA", "Africa", "Nigeria", "2020-01-10", 0., 0., 0., 0., 0., 0., 0., 0., 
  "", "", "", "", "", "", "", 0., 2.06139587*^8, 209.588, 18.1, 2.751, 1.447, 
  5338.454, "", 181.013, 2.42, 0.6, 10.8, 41.949, "", 54.69}, 
 {"NGA", "Africa", "Nigeria", "2020-01-11", 0., 0., 0., 0., 0., 0., 0., 0., 
  "", "", "", "", "", "", "", 0., 2.06139587*^8, 209.588, 18.1, 2.751, 1.447, 
  5338.454, "", 181.013, 2.42, 0.6, 10.8, 41.949, "", 54.69}, 
 {"NGA", "Africa", "Nigeria", "2020-01-12", 0., 0., 0., 0., 0., 0., 0., 0., 
  "", "", "", "", "", "", "", 0., 2.06139587*^8, 209.588, 18.1, 2.751, 1.447, 
  5338.454, "", 181.013, 2.42, 0.6, 10.8, 41.949, "", 54.69}, 
 {"NGA", "Africa", "Nigeria", "2020-01-13", 0., 0., 0., 0., 0., 0., 0., 0., 
  "", "", "", "", "", "", "", 0., 2.06139587*^8, 209.588, 18.1, 2.751, 1.447, 
  5338.454, "", 181.013, 2.42, 0.6, 10.8, 41.949, "", 54.69}, 
 {"NGA", "Africa", "Nigeria", "2020-01-14", 0., 0., 0., 0., 0., 0., 0., 0., 
  "", "", "", "", "", "", "", 0., 2.06139587*^8, 209.588, 18.1, 2.751, 1.447, 
  5338.454, "", 181.013, 2.42, 0.6, 10.8, 41.949, "", 54.69}, 
 {"NGA", "Africa", "Nigeria", "2020-01-15", 0., 0., 0., 0., 0., 0., 0., 0., 
  "", "", "", "", "", "", "", 0., 2.06139587*^8, 209.588, 18.1, 2.751, 1.447, 
  5338.454, "", 181.013, 2.42, 0.6, 10.8, 41.949, "", 54.69}, 
 {"NGA", "Africa", "Nigeria", "2020-01-16", 0., 0., 0., 0., 0., 0., 0., 0., 
  "", "", "", "", "", "", "", 0., 2.06139587*^8, 209.588, 18.1, 2.751, 1.447, 
  5338.454, "", 181.013, 2.42, 0.6, 10.8, 41.949, "", 54.69}, 
 {"NGA", "Africa", "Nigeria", "2020-01-17", 0., 0., 0., 0., 0., 0., 0., 0., 
  "", "", "", "", "", "", "", 0., 2.06139587*^8, 209.588, 18.1, 2.751, 1.447, 
  5338.454, "", 181.013, 2.42, 0.6, 10.8, 41.949, "", 54.69}, 
 {"NGA", "Africa", "Nigeria", "2020-01-18", 0., 0., 0., 0., 0., 0., 0., 0., 
  "", "", "", "", "", "", "", 0., 2.06139587*^8, 209.588, 18.1, 2.751, 1.447, 
  5338.454, "", 181.013, 2.42, 0.6, 10.8, 41.949, "", 54.69}, 
 {"NGA", "Africa", "Nigeria", "2020-01-19", 0., 0., 0., 0., 0., 0., 0., 0., 
  "", "", "", "", "", "", "", 0., 2.06139587*^8, 209.588, 18.1, 2.751, 1.447, 
  5338.454, "", 181.013, 2.42, 0.6, 10.8, 41.949, "", 54.69}, 
 {"NGA", "Africa", "Nigeria", "2020-01-20", 0., 0., 0., 0., 0., 0., 0., 0., 
  "", "", "", "", "", "", "", 0., 2.06139587*^8, 209.588, 18.1, 2.751, 1.447, 
  5338.454, "", 181.013, 2.42, 0.6, 10.8, 41.949, "", 54.69}, 
 {"NGA", "Africa", "Nigeria", "2020-01-21", 0., 0., 0., 0., 0., 0., 0., 0., 
  "", "", "", "", "", "", "", 0., 2.06139587*^8, 209.588, 18.1, 2.751, 1.447, 
  5338.454, "", 181.013, 2.42, 0.6, 10.8, 41.949, "", 54.69}, 
 {"NGA", "Africa", "Nigeria", "2020-01-22", 0., 0., 0., 0., 0., 0., 0., 0., 
  "", "", "", "", "", "", "", 5.56, 2.06139587*^8, 209.588, 18.1, 2.751, 
  1.447, 5338.454, "", 181.013, 2.42, 0.6, 10.8, 41.949, "", 54.69}, 
 {"NGA", "Africa", "Nigeria", "2020-01-23", 0., 0., 0., 0., 0., 0., 0., 0., 
  "", "", "", "", "", "", "", 5.56, 2.06139587*^8, 209.588, 18.1, 2.751, 
  1.447, 5338.454, "", 181.013, 2.42, 0.6, 10.8, 41.949, "", 54.69}, 
 {"NGA", "Africa", "Nigeria", "2020-01-24", 0., 0., 0., 0., 0., 0., 0., 0., 
  "", "", "", "", "", "", "", 5.56, 2.06139587*^8, 209.588, 18.1, 2.751, 
  1.447, 5338.454, "", 181.013, 2.42, 0.6, 10.8, 41.949, "", 54.69}, 
 {"NGA", "Africa", "Nigeria", "2020-01-25", 0., 0., 0., 0., 0., 0., 0., 0., 
  "", "", "", "", "", "", "", 5.56, 2.06139587*^8, 209.588, 18.1, 2.751, 
  1.447, 5338.454, "", 181.013, 2.42, 0.6, 10.8, 41.949, "", 54.69}, 
 {"NGA", "Africa", "Nigeria", "2020-01-26", 0., 0., 0., 0., 0., 0., 0., 0., 
  "", "", "", "", "", "", "", 5.56, 2.06139587*^8, 209.588, 18.1, 2.751, 
  1.447, 5338.454, "", 181.013, 2.42, 0.6, 10.8, 41.949, "", 54.69}, 
 {"NGA", "Africa", "Nigeria", "2020-01-27", 0., 0., 0., 0., 0., 0., 0., 0., 
  "", "", "", "", "", "", "", 5.56, 2.06139587*^8, 209.588, 18.1, 2.751, 
  1.447, 5338.454, "", 181.013, 2.42, 0.6, 10.8, 41.949, "", 54.69}, 
 {"NGA", "Africa", "Nigeria", "2020-01-28", 0., 0., 0., 0., 0., 0., 0., 0., 
  "", "", "", "", "", "", "", 5.56, 2.06139587*^8, 209.588, 18.1, 2.751, 
  1.447, 5338.454, "", 181.013, 2.42, 0.6, 10.8, 41.949, "", 54.69}, 
 {"NGA", "Africa", "Nigeria", "2020-01-29", 0., 0., 0., 0., 0., 0., 0., 0., 
  "", "", "", "", "", "", "", 5.56, 2.06139587*^8, 209.588, 18.1, 2.751, 
  1.447, 5338.454, "", 181.013, 2.42, 0.6, 10.8, 41.949, "", 54.69}, 
 {"NGA", "Africa", "Nigeria", "2020-01-30", 0., 0., 0., 0., 0., 0., 0., 0., 
  "", "", "", "", "", "", "", 5.56, 2.06139587*^8, 209.588, 18.1, 2.751, 
  1.447, 5338.454, "", 181.013, 2.42, 0.6, 10.8, 41.949, "", 54.69}, 
 {"NGA", "Africa", "Nigeria", "2020-01-31", 0., 0., 0., 0., 0., 0., 0., 0., 
  "", "", "", "", "", "", "", 11.11, 2.06139587*^8, 209.588, 18.1, 2.751, 
  1.447, 5338.454, "", 181.013, 2.42, 0.6, 10.8, 41.949, "", 54.69}, 
 {"NGA", "Africa", "Nigeria", "2020-02-01", 0., 0., 0., 0., 0., 0., 0., 0., 
  "", "", "", "", "", "", "", 11.11, 2.06139587*^8, 209.588, 18.1, 2.751, 
  1.447, 5338.454, "", 181.013, 2.42, 0.6, 10.8, 41.949, "", 54.69}, 
 {"NGA", "Africa", "Nigeria", "2020-02-02", 0., 0., 0., 0., 0., 0., 0., 0., 
  "", "", "", "", "", "", "", 11.11, 2.06139587*^8, 209.588, 18.1, 2.751, 
  1.447, 5338.454, "", 181.013, 2.42, 0.6, 10.8, 41.949, "", 54.69}, 
 {"NGA", "Africa", "Nigeria", "2020-02-03", 0., 0., 0., 0., 0., 0., 0., 0., 
  "", "", "", "", "", "", "", 11.11, 2.06139587*^8, 209.588, 18.1, 2.751, 
  1.447, 5338.454, "", 181.013, 2.42, 0.6, 10.8, 41.949, "", 54.69}, 
 {"NGA", "Africa", "Nigeria", "2020-02-04", 0., 0., 0., 0., 0., 0., 0., 0., 
  "", "", "", "", "", "", "", 11.11, 2.06139587*^8, 209.588, 18.1, 2.751, 
  1.447, 5338.454, "", 181.013, 2.42, 0.6, 10.8, 41.949, "", 54.69}, 
 {"NGA", "Africa", "Nigeria", "2020-02-05", 0., 0., 0., 0., 0., 0., 0., 0., 
  "", "", "", "", "", "", "", 11.11, 2.06139587*^8, 209.588, 18.1, 2.751, 
  1.447, 5338.454, "", 181.013, 2.42, 0.6, 10.8, 41.949, "", 54.69}, 
 {"NGA", "Africa", "Nigeria", "2020-02-06", 0., 0., 0., 0., 0., 0., 0., 0., 
  "", "", "", "", "", "", "", 11.11, 2.06139587*^8, 209.588, 18.1, 2.751, 
  1.447, 5338.454, "", 181.013, 2.42, 0.6, 10.8, 41.949, "", 54.69}, 
 {"NGA", "Africa", "Nigeria", "2020-02-07", 0., 0., 0., 0., 0., 0., 0., 0., 
  "", "", "", "", "", "", "", 11.11, 2.06139587*^8, 209.588, 18.1, 2.751, 
  1.447, 5338.454, "", 181.013, 2.42, 0.6, 10.8, 41.949, "", 54.69}, 
 {"NGA", "Africa", "Nigeria", "2020-02-08", 0., 0., 0., 0., 0., 0., 0., 0., 
  "", "", "", "", "", "", "", 11.11, 2.06139587*^8, 209.588, 18.1, 2.751, 
  1.447, 5338.454, "", 181.013, 2.42, 0.6, 10.8, 41.949, "", 54.69}, 
 {"NGA", "Africa", "Nigeria", "2020-02-09", 0., 0., 0., 0., 0., 0., 0., 0., 
  "", "", "", "", "", "", "", 11.11, 2.06139587*^8, 209.588, 18.1, 2.751, 
  1.447, 5338.454, "", 181.013, 2.42, 0.6, 10.8, 41.949, "", 54.69}, 
 {"NGA", "Africa", "Nigeria", "2020-02-10", 0., 0., 0., 0., 0., 0., 0., 0., 
  "", "", "", "", "", "", "", 11.11, 2.06139587*^8, 209.588, 18.1, 2.751, 
  1.447, 5338.454, "", 181.013, 2.42, 0.6, 10.8, 41.949, "", 54.69}, 
 {"NGA", "Africa", "Nigeria", "2020-02-11", 0., 0., 0., 0., 0., 0., 0., 0., 
  "", "", "", "", "", "", "", 11.11, 2.06139587*^8, 209.588, 18.1, 2.751, 
  1.447, 5338.454, "", 181.013, 2.42, 0.6, 10.8, 41.949, "", 54.69}, 
 {"NGA", "Africa", "Nigeria", "2020-02-12", 0., 0., 0., 0., 0., 0., 0., 0., 
  "", "", "", "", "", "", "", 11.11, 2.06139587*^8, 209.588, 18.1, 2.751, 
  1.447, 5338.454, "", 181.013, 2.42, 0.6, 10.8, 41.949, "", 54.69}, 
 {"NGA", "Africa", "Nigeria", "2020-02-13", 0., 0., 0., 0., 0., 0., 0., 0., 
  "", "", "", "", "", "", "", 11.11, 2.06139587*^8, 209.588, 18.1, 2.751, 
  1.447, 5338.454, "", 181.013, 2.42, 0.6, 10.8, 41.949, "", 54.69}, 
 {"NGA", "Africa", "Nigeria", "2020-02-14", 0., 0., 0., 0., 0., 0., 0., 0., 
  "", "", "", "", "", "", "", 11.11, 2.06139587*^8, 209.588, 18.1, 2.751, 
  1.447, 5338.454, "", 181.013, 2.42, 0.6, 10.8, 41.949, "", 54.69}, 
 {"NGA", "Africa", "Nigeria", "2020-02-15", 0., 0., 0., 0., 0., 0., 0., 0., 
  "", "", "", "", "", "", "", 11.11, 2.06139587*^8, 209.588, 18.1, 2.751, 
  1.447, 5338.454, "", 181.013, 2.42, 0.6, 10.8, 41.949, "", 54.69}, 
 {"NGA", "Africa", "Nigeria", "2020-02-16", 0., 0., 0., 0., 0., 0., 0., 0., 
  "", "", "", "", "", "", "", 11.11, 2.06139587*^8, 209.588, 18.1, 2.751, 
  1.447, 5338.454, "", 181.013, 2.42, 0.6, 10.8, 41.949, "", 54.69}, 
 {"NGA", "Africa", "Nigeria", "2020-02-17", 0., 0., 0., 0., 0., 0., 0., 0., 
  "", "", "", "", "", "", "", 11.11, 2.06139587*^8, 209.588, 18.1, 2.751, 
  1.447, 5338.454, "", 181.013, 2.42, 0.6, 10.8, 41.949, "", 54.69}, 
 {"NGA", "Africa", "Nigeria", "2020-02-18", 0., 0., 0., 0., 0., 0., 0., 0., 
  "", "", "", "", "", "", "", 11.11, 2.06139587*^8, 209.588, 18.1, 2.751, 
  1.447, 5338.454, "", 181.013, 2.42, 0.6, 10.8, 41.949, "", 54.69}, 
 {"NGA", "Africa", "Nigeria", "2020-02-19", 0., 0., 0., 0., 0., 0., 0., 0., 
  "", "", "", "", "", "", "", 11.11, 2.06139587*^8, 209.588, 18.1, 2.751, 
  1.447, 5338.454, "", 181.013, 2.42, 0.6, 10.8, 41.949, "", 54.69}, 
 {"NGA", "Africa", "Nigeria", "2020-02-20", 0., 0., 0., 0., 0., 0., 0., 0., 
  "", "", "", "", "", "", "", 11.11, 2.06139587*^8, 209.588, 18.1, 2.751, 
  1.447, 5338.454, "", 181.013, 2.42, 0.6, 10.8, 41.949, "", 54.69}, 
 {"NGA", "Africa", "Nigeria", "2020-02-21", 0., 0., 0., 0., 0., 0., 0., 0., 
  "", "", "", "", "", "", "", 11.11, 2.06139587*^8, 209.588, 18.1, 2.751, 
  1.447, 5338.454, "", 181.013, 2.42, 0.6, 10.8, 41.949, "", 54.69}, 
 {"NGA", "Africa", "Nigeria", "2020-02-22", 0., 0., 0., 0., 0., 0., 0., 0., 
  "", "", "", "", "", "", "", 11.11, 2.06139587*^8, 209.588, 18.1, 2.751, 
  1.447, 5338.454, "", 181.013, 2.42, 0.6, 10.8, 41.949, "", 54.69}, 
 {"NGA", "Africa", "Nigeria", "2020-02-23", 0., 0., 0., 0., 0., 0., 0., 0., 
  "", "", "", "", "", "", "", 11.11, 2.06139587*^8, 209.588, 18.1, 2.751, 
  1.447, 5338.454, "", 181.013, 2.42, 0.6, 10.8, 41.949, "", 54.69}, 
 {"NGA", "Africa", "Nigeria", "2020-02-24", 0., 0., 0., 0., 0., 0., 0., 0., 
  "", "", "", "", "", "", "", 11.11, 2.06139587*^8, 209.588, 18.1, 2.751, 
  1.447, 5338.454, "", 181.013, 2.42, 0.6, 10.8, 41.949, "", 54.69}, 
 {"NGA", "Africa", "Nigeria", "2020-02-25", 0., 0., 0., 0., 0., 0., 0., 0., 
  "", "", "", "", "", "", "", 11.11, 2.06139587*^8, 209.588, 18.1, 2.751, 
  1.447, 5338.454, "", 181.013, 2.42, 0.6, 10.8, 41.949, "", 54.69}, 
 {"NGA", "Africa", "Nigeria", "2020-02-26", 0., 0., 0., 0., 0., 0., 0., 0., 
  "", "", "", "", "", "", "", 11.11, 2.06139587*^8, 209.588, 18.1, 2.751, 
  1.447, 5338.454, "", 181.013, 2.42, 0.6, 10.8, 41.949, "", 54.69}, 
 {"NGA", "Africa", "Nigeria", "2020-02-27", 0., 0., 0., 0., 0., 0., 0., 0., 
  "", "", "", "", "", "", "", 11.11, 2.06139587*^8, 209.588, 18.1, 2.751, 
  1.447, 5338.454, "", 181.013, 2.42, 0.6, 10.8, 41.949, "", 54.69}, 
 {"NGA", "Africa", "Nigeria", "2020-02-28", 1., 1., 0., 0., 0.005, 0.005, 0., 
  0., "", "", "", "", "", "", "", 11.11, 2.06139587*^8, 209.588, 18.1, 2.751, 
  1.447, 5338.454, "", 181.013, 2.42, 0.6, 10.8, 41.949, "", 54.69}, 
 {"NGA", "Africa", "Nigeria", "2020-02-29", 1., 0., 0., 0., 0.005, 0., 0., 
  0., "", "", "", "", "", "", "", 11.11, 2.06139587*^8, 209.588, 18.1, 2.751, 
  1.447, 5338.454, "", 181.013, 2.42, 0.6, 10.8, 41.949, "", 54.69}, 
 {"NGA", "Africa", "Nigeria", "2020-03-01", 1., 0., 0., 0., 0.005, 0., 0., 
  0., "", "", "", "", "", "", "", 11.11, 2.06139587*^8, 209.588, 18.1, 2.751, 
  1.447, 5338.454, "", 181.013, 2.42, 0.6, 10.8, 41.949, "", 54.69}, 
 {"NGA", "Africa", "Nigeria", "2020-03-02", 1., 0., 0., 0., 0.005, 0., 0., 
  0., "", "", "", "", "", "", "", 11.11, 2.06139587*^8, 209.588, 18.1, 2.751, 
  1.447, 5338.454, "", 181.013, 2.42, 0.6, 10.8, 41.949, "", 54.69}, 
 {"NGA", "Africa", "Nigeria", "2020-03-10", 2., 1., 0., 0., 0.01, 0.005, 0., 
  0., "", "", "", "", "", "", "", 11.11, 2.06139587*^8, 209.588, 18.1, 2.751, 
  1.447, 5338.454, "", 181.013, 2.42, 0.6, 10.8, 41.949, "", 54.69}, 
 {"NGA", "Africa", "Nigeria", "2020-03-15", 2., 0., 0., 0., 0.01, 0., 0., 0., 
  "", "", "", "", "", "", "", 11.11, 2.06139587*^8, 209.588, 18.1, 2.751, 
  1.447, 5338.454, "", 181.013, 2.42, 0.6, 10.8, 41.949, "", 54.69}, 
 {"NGA", "Africa", "Nigeria", "2020-03-16", 2., 0., 0., 0., 0.01, 0., 0., 0., 
  "", "", "", "", "", "", "", 11.11, 2.06139587*^8, 209.588, 18.1, 2.751, 
  1.447, 5338.454, "", 181.013, 2.42, 0.6, 10.8, 41.949, "", 54.69}, 
 {"NGA", "Africa", "Nigeria", "2020-03-17", 2., 0., 0., 0., 0.01, 0., 0., 0., 
  "", "", "", "", "", "", "", 11.11, 2.06139587*^8, 209.588, 18.1, 2.751, 
  1.447, 5338.454, "", 181.013, 2.42, 0.6, 10.8, 41.949, "", 54.69}, 
 {"NGA", "Africa", "Nigeria", "2020-03-18", 3., 1., 0., 0., 0.015, 0.005, 0., 
  0., "", "", "", "", "", "", "", 25.46, 2.06139587*^8, 209.588, 18.1, 2.751, 
  1.447, 5338.454, "", 181.013, 2.42, 0.6, 10.8, 41.949, "", 54.69}, 
 {"NGA", "Africa", "Nigeria", "2020-03-19", 8., 5., 0., 0., 0.039, 0.024, 0., 
  0., "", "", "", "", "", "", "", 25.46, 2.06139587*^8, 209.588, 18.1, 2.751, 
  1.447, 5338.454, "", 181.013, 2.42, 0.6, 10.8, 41.949, "", 54.69}, 
 {"NGA", "Africa", "Nigeria", "2020-03-20", 8., 0., 0., 0., 0.039, 0., 0., 
  0., "", "", "", "", "", "", "", 33.8, 2.06139587*^8, 209.588, 18.1, 2.751, 
  1.447, 5338.454, "", 181.013, 2.42, 0.6, 10.8, 41.949, "", 54.69}, 
 {"NGA", "Africa", "Nigeria", "2020-03-21", 12., 4., 0., 0., 0.058, 0.019, 
  0., 0., "", "", "", "", "", "", "", 33.8, 2.06139587*^8, 209.588, 18.1, 
  2.751, 1.447, 5338.454, "", 181.013, 2.42, 0.6, 10.8, 41.949, "", 54.69}, 
 {"NGA", "Africa", "Nigeria", "2020-03-22", 22., 10., 0., 0., 0.107, 0.049, 
  0., 0., "", "", "", "", "", "", "", 33.8, 2.06139587*^8, 209.588, 18.1, 
  2.751, 1.447, 5338.454, "", 181.013, 2.42, 0.6, 10.8, 41.949, "", 54.69}, 
 {"NGA", "Africa", "Nigeria", "2020-03-23", 30., 8., 0., 0., 0.146, 0.039, 
  0., 0., "", "", "", "", "", "", "", 48.61, 2.06139587*^8, 209.588, 18.1, 
  2.751, 1.447, 5338.454, "", 181.013, 2.42, 0.6, 10.8, 41.949, "", 54.69}, 
 {"NGA", "Africa", "Nigeria", "2020-03-24", 40., 10., 1., 1., 0.194, 0.049, 
  0.005, 0.005, "", "", "", "", "", "", "", 48.61, 2.06139587*^8, 209.588, 
  18.1, 2.751, 1.447, 5338.454, "", 181.013, 2.42, 0.6, 10.8, 41.949, "", 
  54.69}, {"NGA", "Africa", "Nigeria", "2020-03-25", 44., 4., 1., 0., 0.213, 
  0.019, 0.005, 0., "", "", "", "", "", "", "", 48.61, 2.06139587*^8, 
  209.588, 18.1, 2.751, 1.447, 5338.454, "", 181.013, 2.42, 0.6, 10.8, 
  41.949, "", 54.69}, {"NGA", "Africa", "Nigeria", "2020-03-26", 51., 7., 1., 
  0., 0.247, 0.034, 0.005, 0., "", "", "", "", "", "", "", 52.31, 
  2.06139587*^8, 209.588, 18.1, 2.751, 1.447, 5338.454, "", 181.013, 2.42, 
  0.6, 10.8, 41.949, "", 54.69}, {"NGA", "Africa", "Nigeria", "2020-03-27", 
  65., 14., 1., 0., 0.315, 0.068, 0.005, 0., "", "", "", "", "", "", "", 
  52.31, 2.06139587*^8, 209.588, 18.1, 2.751, 1.447, 5338.454, "", 181.013, 
  2.42, 0.6, 10.8, 41.949, "", 54.69}, {"NGA", "Africa", "Nigeria", 
  "2020-03-28", 81., 16., 1., 0., 0.393, 0.078, 0.005, 0., "", "", "", "", 
  "", "", "", 55.09, 2.06139587*^8, 209.588, 18.1, 2.751, 1.447, 5338.454, 
  "", 181.013, 2.42, 0.6, 10.8, 41.949, "", 54.69}, 
 {"NGA", "Africa", "Nigeria", "2020-03-29", 97., 16., 1., 0., 0.471, 0.078, 
  0.005, 0., "", "", "", "", "", "", "", 82.87, 2.06139587*^8, 209.588, 18.1, 
  2.751, 1.447, 5338.454, "", 181.013, 2.42, 0.6, 10.8, 41.949, "", 54.69}, 
 {"NGA", "Africa", "Nigeria", "2020-03-30", 97., 0., 1., 0., 0.471, 0., 
  0.005, 0., "", "", "", "", "", "", "", 82.87, 2.06139587*^8, 209.588, 18.1, 
  2.751, 1.447, 5338.454, "", 181.013, 2.42, 0.6, 10.8, 41.949, "", 54.69}, 
 {"NGA", "Africa", "Nigeria", "2020-03-31", 131., 34., 2., 1., 0.635, 0.165, 
  0.01, 0.005, "", "", "", "", "", "", "", 82.87, 2.06139587*^8, 209.588, 
  18.1, 2.751, 1.447, 5338.454, "", 181.013, 2.42, 0.6, 10.8, 41.949, "", 
  54.69}, {"NGA", "Africa", "Nigeria", "2020-04-01", 131., 0., 2., 0., 0.635, 
  0., 0.01, 0., "", "", "", "", "", "", "", 82.87, 2.06139587*^8, 209.588, 
  18.1, 2.751, 1.447, 5338.454, "", 181.013, 2.42, 0.6, 10.8, 41.949, "", 
  54.69}, {"NGA", "Africa", "Nigeria", "2020-04-02", 151., 20., 2., 0., 
  0.733, 0.097, 0.01, 0., "", "", "", "", "", "", "", 82.87, 2.06139587*^8, 
  209.588, 18.1, 2.751, 1.447, 5338.454, "", 181.013, 2.42, 0.6, 10.8, 
  41.949, "", 54.69}, {"NGA", "Africa", "Nigeria", "2020-04-03", 174., 23., 
  2., 0., 0.844, 0.112, 0.01, 0., "", "", "", "", "", "", "", 82.87, 
  2.06139587*^8, 209.588, 18.1, 2.751, 1.447, 5338.454, "", 181.013, 2.42, 
  0.6, 10.8, 41.949, "", 54.69}, {"NGA", "Africa", "Nigeria", "2020-04-04", 
  190., 16., 2., 0., 0.922, 0.078, 0.01, 0., "", "", "", "", "", "", "", 
  82.87, 2.06139587*^8, 209.588, 18.1, 2.751, 1.447, 5338.454, "", 181.013, 
  2.42, 0.6, 10.8, 41.949, "", 54.69}, {"NGA", "Africa", "Nigeria", 
  "2020-04-05", 210., 20., 4., 2., 1.019, 0.097, 0.019, 0.01, "", "", "", "", 
  "", "", "", 82.87, 2.06139587*^8, 209.588, 18.1, 2.751, 1.447, 5338.454, 
  "", 181.013, 2.42, 0.6, 10.8, 41.949, "", 54.69}, 
 {"NGA", "Africa", "Nigeria", "2020-04-06", 232., 22., 5., 1., 1.125, 0.107, 
  0.024, 0.005, "", "", "", "", "", "", "", 82.87, 2.06139587*^8, 209.588, 
  18.1, 2.751, 1.447, 5338.454, "", 181.013, 2.42, 0.6, 10.8, 41.949, "", 
  54.69}, {"NGA", "Africa", "Nigeria", "2020-04-07", 238., 6., 5., 0., 1.155, 
  0.029, 0.024, 0., "", "", "", "", "", "", "", 82.87, 2.06139587*^8, 
  209.588, 18.1, 2.751, 1.447, 5338.454, "", 181.013, 2.42, 0.6, 10.8, 
  41.949, "", 54.69}, {"NGA", "Africa", "Nigeria", "2020-04-08", 254., 16., 
  6., 1., 1.232, 0.078, 0.029, 0.005, 5000., "", 0.024, "", "", "", 
  "samples tested", 82.87, 2.06139587*^8, 209.588, 18.1, 2.751, 1.447, 
  5338.454, "", 181.013, 2.42, 0.6, 10.8, 41.949, "", 54.69}, 
 {"NGA", "Africa", "Nigeria", "2020-04-09", 276., 22., 6., 0., 1.339, 0.107, 
  0.029, 0., "", "", "", "", "", "", "samples tested", 82.87, 2.06139587*^8, 
  209.588, 18.1, 2.751, 1.447, 5338.454, "", 181.013, 2.42, 0.6, 10.8, 
  41.949, "", 54.69}, {"NGA", "Africa", "Nigeria", "2020-04-10", 288., 12., 
  7., 1., 1.397, 0.058, 0.034, 0.005, "", "", "", "", "", "", 
  "samples tested", 82.87, 2.06139587*^8, 209.588, 18.1, 2.751, 1.447, 
  5338.454, "", 181.013, 2.42, 0.6, 10.8, 41.949, "", 54.69}, 
 {"NGA", "Africa", "Nigeria", "2020-04-11", 305., 17., 7., 0., 1.48, 0.082, 
  0.034, 0., "", "", "", "", "", "", "samples tested", 82.87, 2.06139587*^8, 
  209.588, 18.1, 2.751, 1.447, 5338.454, "", 181.013, 2.42, 0.6, 10.8, 
  41.949, "", 54.69}, {"NGA", "Africa", "Nigeria", "2020-04-12", 318., 13., 
  10., 3., 1.543, 0.063, 0.049, 0.015, "", "", "", "", "", "", 
  "samples tested", 82.87, 2.06139587*^8, 209.588, 18.1, 2.751, 1.447, 
  5338.454, "", 181.013, 2.42, 0.6, 10.8, 41.949, "", 54.69}, 
 {"NGA", "Africa", "Nigeria", "2020-04-13", 323., 5., 10., 0., 1.567, 0.024, 
  0.049, 0., "", "", "", "", "", "", "samples tested", 82.87, 2.06139587*^8, 
  209.588, 18.1, 2.751, 1.447, 5338.454, "", 181.013, 2.42, 0.6, 10.8, 
  41.949, "", 54.69}, {"NGA", "Africa", "Nigeria", "2020-04-14", 343., 20., 
  10., 0., 1.664, 0.097, 0.049, 0., "", "", "", "", "", "", "samples tested", 
  82.87, 2.06139587*^8, 209.588, 18.1, 2.751, 1.447, 5338.454, "", 181.013, 
  2.42, 0.6, 10.8, 41.949, "", 54.69}, {"NGA", "Africa", "Nigeria", 
  "2020-04-15", 373., 30., 11., 1., 1.809, 0.146, 0.053, 0.005, "", "", "", 
  "", 206., 0.001, "samples tested", 82.87, 2.06139587*^8, 209.588, 18.1, 
  2.751, 1.447, 5338.454, "", 181.013, 2.42, 0.6, 10.8, 41.949, "", 54.69}, 
 {"NGA", "Africa", "Nigeria", "2020-04-16", 407., 34., 12., 1., 1.974, 0.165, 
  0.058, 0.005, 6649., "", 0.032, "", 206., 0.001, "samples tested", 82.87, 
  2.06139587*^8, 209.588, 18.1, 2.751, 1.447, 5338.454, "", 181.013, 2.42, 
  0.6, 10.8, 41.949, "", 54.69}, {"NGA", "Africa", "Nigeria", "2020-04-17", 
  442., 35., 13., 1., 2.144, 0.17, 0.063, 0.005, 7153., 504., 0.035, 0.002, 
  249., 0.001, "samples tested", 82.87, 2.06139587*^8, 209.588, 18.1, 2.751, 
  1.447, 5338.454, "", 181.013, 2.42, 0.6, 10.8, 41.949, "", 54.69}, 
 {"NGA", "Africa", "Nigeria", "2020-04-18", 493., 51., 17., 4., 2.392, 0.247, 
  0.082, 0.019, "", "", "", "", 288., 0.001, "samples tested", 82.87, 
  2.06139587*^8, 209.588, 18.1, 2.751, 1.447, 5338.454, "", 181.013, 2.42, 
  0.6, 10.8, 41.949, "", 54.69}, {"NGA", "Africa", "Nigeria", "2020-04-19", 
  542., 49., 19., 2., 2.629, 0.238, 0.092, 0.01, "", "", "", "", 328., 0.002, 
  "samples tested", 82.87, 2.06139587*^8, 209.588, 18.1, 2.751, 1.447, 
  5338.454, "", 181.013, 2.42, 0.6, 10.8, 41.949, "", 54.69}, 
 {"NGA", "Africa", "Nigeria", "2020-04-20", 627., 85., 21., 2., 3.042, 0.412, 
  0.102, 0.01, "", "", "", "", 368., 0.002, "samples tested", 82.87, 
  2.06139587*^8, 209.588, 18.1, 2.751, 1.447, 5338.454, "", 181.013, 2.42, 
  0.6, 10.8, 41.949, "", 54.69}, {"NGA", "Africa", "Nigeria", "2020-04-21", 
  665., 38., 22., 1., 3.226, 0.184, 0.107, 0.005, "", "", "", "", 408., 
  0.002, "samples tested", 82.87, 2.06139587*^8, 209.588, 18.1, 2.751, 1.447, 
  5338.454, "", 181.013, 2.42, 0.6, 10.8, 41.949, "", 54.69}, 
 {"NGA", "Africa", "Nigeria", "2020-04-22", 782., 117., 25., 3., 3.794, 
  0.568, 0.121, 0.015, "", "", "", "", 448., 0.002, "samples tested", 82.87, 
  2.06139587*^8, 209.588, 18.1, 2.751, 1.447, 5338.454, "", 181.013, 2.42, 
  0.6, 10.8, 41.949, "", 54.69}, {"NGA", "Africa", "Nigeria", "2020-04-23", 
  873., 91., 28., 3., 4.235, 0.441, 0.136, 0.015, 10061., "", 0.049, "", 
  487., 0.002, "samples tested", 85.65, 2.06139587*^8, 209.588, 18.1, 2.751, 
  1.447, 5338.454, "", 181.013, 2.42, 0.6, 10.8, 41.949, "", 54.69}, 
 {"NGA", "Africa", "Nigeria", "2020-04-24", 981., 108., 31., 3., 4.759, 
  0.524, 0.15, 0.015, "", "", "", "", 477., 0.002, "samples tested", 85.65, 
  2.06139587*^8, 209.588, 18.1, 2.751, 1.447, 5338.454, "", 181.013, 2.42, 
  0.6, 10.8, 41.949, "", 54.69}, {"NGA", "Africa", "Nigeria", "2020-04-25", 
  1095., 114., 32., 1., 5.312, 0.553, 0.155, 0.005, 10918., "", 0.053, "", 
  469., 0.002, "samples tested", 85.65, 2.06139587*^8, 209.588, 18.1, 2.751, 
  1.447, 5338.454, "", 181.013, 2.42, 0.6, 10.8, 41.949, "", 54.69}, 
 {"NGA", "Africa", "Nigeria", "2020-04-26", 1182., 87., 35., 3., 5.734, 
  0.422, 0.17, 0.015, "", "", "", "", 451., 0.002, "samples tested", 85.65, 
  2.06139587*^8, 209.588, 18.1, 2.751, 1.447, 5338.454, "", 181.013, 2.42, 
  0.6, 10.8, 41.949, "", 54.69}, {"NGA", "Africa", "Nigeria", "2020-04-27", 
  1273., 91., 40., 5., 6.175, 0.441, 0.194, 0.024, "", "", "", "", 434., 
  0.002, "samples tested", 85.65, 2.06139587*^8, 209.588, 18.1, 2.751, 1.447, 
  5338.454, "", 181.013, 2.42, 0.6, 10.8, 41.949, "", 54.69}, 
 {"NGA", "Africa", "Nigeria", "2020-04-28", 1337., 64., 40., 0., 6.486, 0.31, 
  0.194, 0., 12004., "", 0.058, "", 416., 0.002, "samples tested", 85.65, 
  2.06139587*^8, 209.588, 18.1, 2.751, 1.447, 5338.454, "", 181.013, 2.42, 
  0.6, 10.8, 41.949, "", 54.69}, {"NGA", "Africa", "Nigeria", "2020-04-29", 
  1532., 195., 44., 4., 7.432, 0.946, 0.213, 0.019, 12828., 824., 0.062, 
  0.004, 465., 0.002, "samples tested", 85.65, 2.06139587*^8, 209.588, 18.1, 
  2.751, 1.447, 5338.454, "", 181.013, 2.42, 0.6, 10.8, 41.949, "", 54.69}, 
 {"NGA", "Africa", "Nigeria", "2020-04-30", 1728., 196., 51., 7., 8.383, 
  0.951, 0.247, 0.034, "", "", "", "", 605., 0.003, "samples tested", 85.65, 
  2.06139587*^8, 209.588, 18.1, 2.751, 1.447, 5338.454, "", 181.013, 2.42, 
  0.6, 10.8, 41.949, "", 54.69}, {"NGA", "Africa", "Nigeria", "2020-05-01", 
  1932., 204., 58., 7., 9.372, 0.99, 0.281, 0.034, 15759., "", 0.076, "", 
  753., 0.004, "samples tested", 85.65, 2.06139587*^8, 209.588, 18.1, 2.751, 
  1.447, 5338.454, "", 181.013, 2.42, 0.6, 10.8, 41.949, "", 54.69}, 
 {"NGA", "Africa", "Nigeria", "2020-05-02", 2170., 238., 68., 10., 10.527, 
  1.155, 0.33, 0.049, "", "", "", "", 751., 0.004, "samples tested", 85.65, 
  2.06139587*^8, 209.588, 18.1, 2.751, 1.447, 5338.454, "", 181.013, 2.42, 
  0.6, 10.8, 41.949, "", 54.69}, {"NGA", "Africa", "Nigeria", "2020-05-03", 
  2388., 218., 85., 17., 11.584, 1.058, 0.412, 0.082, 16588., "", 0.08, "", 
  758., 0.004, "samples tested", 85.65, 2.06139587*^8, 209.588, 18.1, 2.751, 
  1.447, 5338.454, "", 181.013, 2.42, 0.6, 10.8, 41.949, "", 54.69}, 
 {"NGA", "Africa", "Nigeria", "2020-05-04", 2558., 170., 87., 2., 12.409, 
  0.825, 0.422, 0.01, 18536., 1948., 0.09, 0.009, 985., 0.005, 
  "samples tested", 80.56, 2.06139587*^8, 209.588, 18.1, 2.751, 1.447, 
  5338.454, "", 181.013, 2.42, 0.6, 10.8, 41.949, "", 54.69}, 
 {"NGA", "Africa", "Nigeria", "2020-05-05", 2802., 244., 93., 6., 13.593, 
  1.184, 0.451, 0.029, 19512., 976., 0.095, 0.005, 1073., 0.005, 
  "samples tested", 80.56, 2.06139587*^8, 209.588, 18.1, 2.751, 1.447, 
  5338.454, "", 181.013, 2.42, 0.6, 10.8, 41.949, "", 54.69}, 
 {"NGA", "Africa", "Nigeria", "2020-05-06", 2950., 148., 98., 5., 14.311, 
  0.718, 0.475, 0.024, 21208., 1696., 0.103, 0.008, 1197., 0.006, 
  "samples tested", 80.56, 2.06139587*^8, 209.588, 18.1, 2.751, 1.447, 
  5338.454, "", 181.013, 2.42, 0.6, 10.8, 41.949, "", 54.69}, 
 {"NGA", "Africa", "Nigeria", "2020-05-07", 3145., 195., 103., 5., 15.257, 
  0.946, 0.5, 0.024, 22492., 1284., 0.109, 0.006, 1171., 0.006, 
  "samples tested", 80.56, 2.06139587*^8, 209.588, 18.1, 2.751, 1.447, 
  5338.454, "", 181.013, 2.42, 0.6, 10.8, 41.949, "", 54.69}, 
 {"NGA", "Africa", "Nigeria", "2020-05-08", 3526., 381., 107., 4., 17.105, 
  1.848, 0.519, 0.019, 23835., 1343., 0.116, 0.007, 1154., 0.006, 
  "samples tested", 80.56, 2.06139587*^8, 209.588, 18.1, 2.751, 1.447, 
  5338.454, "", 181.013, 2.42, 0.6, 10.8, 41.949, "", 54.69}, 
 {"NGA", "Africa", "Nigeria", "2020-05-09", 3912., 386., 117., 10., 18.977, 
  1.873, 0.568, 0.049, "", "", "", "", 1249., 0.006, "samples tested", 80.56, 
  2.06139587*^8, 209.588, 18.1, 2.751, 1.447, 5338.454, "", 181.013, 2.42, 
  0.6, 10.8, 41.949, "", 54.69}, {"NGA", "Africa", "Nigeria", "2020-05-10", 
  4151., 239., 128., 11., 20.137, 1.159, 0.621, 0.053, "", "", "", "", 1344., 
  0.007, "samples tested", 80.56, 2.06139587*^8, 209.588, 18.1, 2.751, 1.447, 
  5338.454, "", 181.013, 2.42, 0.6, 10.8, 41.949, "", 54.69}, 
 {"NGA", "Africa", "Nigeria", "2020-05-11", 4399., 248., 143., 15., 21.34, 
  1.203, 0.694, 0.073, 27078., "", 0.131, "", 1220., 0.006, "samples tested", 
  80.56, 2.06139587*^8, 209.588, 18.1, 2.751, 1.447, 5338.454, "", 181.013, 
  2.42, 0.6, 10.8, 41.949, "", 54.69}, {"NGA", "Africa", "Nigeria", 
  "2020-05-12", 4641., 242., 150., 7., 22.514, 1.174, 0.728, 0.034, 28418., 
  1340., 0.138, 0.007, 1272., 0.006, "samples tested", 80.56, 2.06139587*^8, 
  209.588, 18.1, 2.751, 1.447, 5338.454, "", 181.013, 2.42, 0.6, 10.8, 
  41.949, "", 54.69}, {"NGA", "Africa", "Nigeria", "2020-05-13", 4787., 146., 
  158., 8., 23.222, 0.708, 0.766, 0.039, 29408., 990., 0.143, 0.005, 1171., 
  0.006, "samples tested", 80.56, 2.06139587*^8, 209.588, 18.1, 2.751, 1.447, 
  5338.454, "", 181.013, 2.42, 0.6, 10.8, 41.949, "", 54.69}, 
 {"NGA", "Africa", "Nigeria", "2020-05-14", 4971., 184., 164., 6., 24.115, 
  0.893, 0.796, 0.029, 30657., 1249., 0.149, 0.006, 1166., 0.006, 
  "samples tested", 80.56, 2.06139587*^8, 209.588, 18.1, 2.751, 1.447, 
  5338.454, "", 181.013, 2.42, 0.6, 10.8, 41.949, "", 54.69}, 
 {"NGA", "Africa", "Nigeria", "2020-05-15", 5162., 191., 167., 3., 25.041, 
  0.927, 0.81, 0.015, "", "", "", "", 1138., 0.006, "samples tested", 80.56, 
  2.06139587*^8, 209.588, 18.1, 2.751, 1.447, 5338.454, "", 181.013, 2.42, 
  0.6, 10.8, 41.949, "", 54.69}, {"NGA", "Africa", "Nigeria", "2020-05-16", 
  5445., 283., 171., 4., 26.414, 1.373, 0.83, 0.019, 32942., "", 0.16, "", 
  1147., 0.006, "samples tested", 80.56, 2.06139587*^8, 209.588, 18.1, 2.751, 
  1.447, 5338.454, "", 181.013, 2.42, 0.6, 10.8, 41.949, "", 54.69}, 
 {"NGA", "Africa", "Nigeria", "2020-05-17", 5621., 176., 176., 5., 27.268, 
  0.854, 0.854, 0.024, 33970., 1028., 0.165, 0.005, 1139., 0.006, 
  "samples tested", 80.56, 2.06139587*^8, 209.588, 18.1, 2.751, 1.447, 
  5338.454, "", 181.013, 2.42, 0.6, 10.8, 41.949, "", 54.69}, 
 {"NGA", "Africa", "Nigeria", "2020-05-18", 5959., 338., 182., 6., 28.908, 
  1.64, 0.883, 0.029, 35345., 1375., 0.171, 0.007, 1181., 0.006, 
  "samples tested", 80.56, 2.06139587*^8, 209.588, 18.1, 2.751, 1.447, 
  5338.454, "", 181.013, 2.42, 0.6, 10.8, 41.949, "", 54.69}, 
 {"NGA", "Africa", "Nigeria", "2020-05-19", 6175., 216., 191., 9., 29.955, 
  1.048, 0.927, 0.044, 36899., 1554., 0.179, 0.008, 1212., 0.006, 
  "samples tested", 80.56, 2.06139587*^8, 209.588, 18.1, 2.751, 1.447, 
  5338.454, "", 181.013, 2.42, 0.6, 10.8, 41.949, "", 54.69}, 
 {"NGA", "Africa", "Nigeria", "2020-05-20", 6401., 226., 192., 1., 31.052, 
  1.096, 0.931, 0.005, 38231., 1332., 0.185, 0.006, 1260., 0.006, 
  "samples tested", 80.56, 2.06139587*^8, 209.588, 18.1, 2.751, 1.447, 
  5338.454, "", 181.013, 2.42, 0.6, 10.8, 41.949, "", 54.69}, 
 {"NGA", "Africa", "Nigeria", "2020-05-21", 6677., 276., 200., 8., 32.391, 
  1.339, 0.97, 0.039, "", "", "", "", 1345., 0.007, "samples tested", 80.56, 
  2.06139587*^8, 209.588, 18.1, 2.751, 1.447, 5338.454, "", 181.013, 2.42, 
  0.6, 10.8, 41.949, "", 54.69}, {"NGA", "Africa", "Nigeria", "2020-05-22", 
  7016., 339., 211., 11., 34.035, 1.645, 1.024, 0.053, 41907., "", 0.203, "", 
  1444., 0.007, "samples tested", 80.56, 2.06139587*^8, 209.588, 18.1, 2.751, 
  1.447, 5338.454, "", 181.013, 2.42, 0.6, 10.8, 41.949, "", 54.69}, 
 {"NGA", "Africa", "Nigeria", "2020-05-23", 7261., 245., 221., 10., 35.224, 
  1.189, 1.072, 0.049, 43328., 1421., 0.21, 0.007, 1484., 0.007, 
  "samples tested", 80.56, 2.06139587*^8, 209.588, 18.1, 2.751, 1.447, 
  5338.454, "", 181.013, 2.42, 0.6, 10.8, 41.949, "", 54.69}, 
 {"NGA", "Africa", "Nigeria", "2020-05-24", 7526., 265., 221., 0., 36.509, 
  1.286, 1.072, 0., 44458., 1130., 0.216, 0.005, 1498., 0.007, 
  "samples tested", 80.56, 2.06139587*^8, 209.588, 18.1, 2.751, 1.447, 
  5338.454, "", 181.013, 2.42, 0.6, 10.8, 41.949, "", 54.69}, 
 {"NGA", "Africa", "Nigeria", "2020-05-25", 7839., 313., 226., 5., 38.028, 
  1.518, 1.096, 0.024, 45683., 1225., 0.222, 0.006, 1477., 0.007, 
  "samples tested", 80.56, 2.06139587*^8, 209.588, 18.1, 2.751, 1.447, 
  5338.454, "", 181.013, 2.42, 0.6, 10.8, 41.949, "", 54.69}, 
 {"NGA", "Africa", "Nigeria", "2020-05-26", 8068., 229., 233., 7., 39.139, 
  1.111, 1.13, 0.034, 46803., 1120., 0.227, 0.005, 1415., 0.007, 
  "samples tested", 80.56, 2.06139587*^8, 209.588, 18.1, 2.751, 1.447, 
  5338.454, "", 181.013, 2.42, 0.6, 10.8, 41.949, "", 54.69}, 
 {"NGA", "Africa", "Nigeria", "2020-05-27", 8344., 276., 249., 16., 40.477, 
  1.339, 1.208, 0.078, 48544., 1741., 0.235, 0.008, 1473., 0.007, 
  "samples tested", 80.56, 2.06139587*^8, 209.588, 18.1, 2.751, 1.447, 
  5338.454, "", 181.013, 2.42, 0.6, 10.8, 41.949, "", 54.69}, 
 {"NGA", "Africa", "Nigeria", "2020-05-28", 8733., 389., 254., 5., 42.364, 
  1.887, 1.232, 0.024, 49966., 1422., 0.242, 0.007, 1414., 0.007, 
  "samples tested", 80.56, 2.06139587*^8, 209.588, 18.1, 2.751, 1.447, 
  5338.454, "", 181.013, 2.42, 0.6, 10.8, 41.949, "", 54.69}, 
 {"NGA", "Africa", "Nigeria", "2020-05-29", 8915., 182., 259., 5., 43.247, 
  0.883, 1.256, 0.024, 58726., 8760., 0.285, 0.042, 2403., 0.012, 
  "samples tested", 80.56, 2.06139587*^8, 209.588, 18.1, 2.751, 1.447, 
  5338.454, "", 181.013, 2.42, 0.6, 10.8, 41.949, "", 54.69}, 
 {"NGA", "Africa", "Nigeria", "2020-05-30", 9302., 387., 261., 2., 45.125, 
  1.877, 1.266, 0.01, 60825., 2099., 0.295, 0.01, 2500., 0.012, 
  "samples tested", 80.56, 2.06139587*^8, 209.588, 18.1, 2.751, 1.447, 
  5338.454, "", 181.013, 2.42, 0.6, 10.8, 41.949, "", 54.69}, 
 {"NGA", "Africa", "Nigeria", "2020-05-31", 9855., 553., 273., 12., 47.807, 
  2.683, 1.324, 0.058, "", "", "", "", 2556., 0.012, "samples tested", 80.56, 
  2.06139587*^8, 209.588, 18.1, 2.751, 1.447, 5338.454, "", 181.013, 2.42, 
  0.6, 10.8, 41.949, "", 54.69}, {"NGA", "Africa", "Nigeria", "2020-06-01", 
  10162., 307., 287., 14., 49.297, 1.489, 1.392, 0.068, 63882., "", 0.31, "", 
  2600., 0.013, "samples tested", 80.56, 2.06139587*^8, 209.588, 18.1, 2.751, 
  1.447, 5338.454, "", 181.013, 2.42, 0.6, 10.8, 41.949, "", 54.69}, 
 {"NGA", "Africa", "Nigeria", "2020-06-02", 10578., 416., 299., 12., 51.315, 
  2.018, 1.45, 0.058, 65885., 2003., 0.32, 0.01, 2726., 0.013, 
  "samples tested", 80.56, 2.06139587*^8, 209.588, 18.1, 2.751, 1.447, 
  5338.454, "", 181.013, 2.42, 0.6, 10.8, 41.949, "", 54.69}, 
 {"NGA", "Africa", "Nigeria", "2020-06-03", 10819., 241., 314., 15., 52.484, 
  1.169, 1.523, 0.073, 69801., 3916., 0.339, 0.019, 3037., 0.015, 
  "samples tested", 80.56, 2.06139587*^8, 209.588, 18.1, 2.751, 1.447, 
  5338.454, "", 181.013, 2.42, 0.6, 10.8, 41.949, "", 54.69}, 
 {"NGA", "Africa", "Nigeria", "2020-06-04", 11166., 347., 315., 1., 54.167, 
  1.683, 1.528, 0.005, 71336., 1535., 0.346, 0.007, 3053., 0.015, 
  "samples tested", 80.56, 2.06139587*^8, 209.588, 18.1, 2.751, 1.447, 
  5338.454, "", 181.013, 2.42, 0.6, 10.8, 41.949, "", 54.69}, 
 {"NGA", "Africa", "Nigeria", "2020-06-05", 11516., 350., 323., 8., 55.865, 
  1.698, 1.567, 0.039, 73064., 1728., 0.354, 0.008, 2048., 0.01, 
  "samples tested", 80.56, 2.06139587*^8, 209.588, 18.1, 2.751, 1.447, 
  5338.454, "", 181.013, 2.42, 0.6, 10.8, 41.949, "", 54.69}, 
 {"NGA", "Africa", "Nigeria", "2020-06-06", 11844., 328., 333., 10., 57.456, 
  1.591, 1.615, 0.049, 74999., 1935., 0.364, 0.009, 2025., 0.01, 
  "samples tested", 80.56, 2.06139587*^8, 209.588, 18.1, 2.751, 1.447, 
  5338.454, "", 181.013, 2.42, 0.6, 10.8, 41.949, "", 54.69}, 
 {"NGA", "Africa", "Nigeria", "2020-06-07", 12233., 389., 342., 9., 59.343, 
  1.887, 1.659, 0.044, 76802., 1803., 0.373, 0.009, 2064., 0.01, 
  "samples tested", 80.56, 2.06139587*^8, 209.588, 18.1, 2.751, 1.447, 
  5338.454, "", 181.013, 2.42, 0.6, 10.8, 41.949, "", 54.69}, 
 {"NGA", "Africa", "Nigeria", "2020-06-08", 12486., 253., 354., 12., 60.571, 
  1.227, 1.717, 0.058, 78244., 1442., 0.38, 0.007, 2052., 0.01, 
  "samples tested", 80.56, 2.06139587*^8, 209.588, 18.1, 2.751, 1.447, 
  5338.454, "", 181.013, 2.42, 0.6, 10.8, 41.949, "", 54.69}, 
 {"NGA", "Africa", "Nigeria", "2020-06-09", 12801., 315., 361., 7., 62.099, 
  1.528, 1.751, 0.034, 79948., 1704., 0.388, 0.008, 2009., 0.01, 
  "samples tested", 80.56, 2.06139587*^8, 209.588, 18.1, 2.751, 1.447, 
  5338.454, "", 181.013, 2.42, 0.6, 10.8, 41.949, "", 54.69}, 
 {"NGA", "Africa", "Nigeria", "2020-06-10", 13464., 663., 365., 4., 65.315, 
  3.216, 1.771, 0.019, 82935., 2987., 0.402, 0.014, 1876., 0.009, 
  "samples tested", 80.56, 2.06139587*^8, 209.588, 18.1, 2.751, 1.447, 
  5338.454, "", 181.013, 2.42, 0.6, 10.8, 41.949, "", 54.69}, 
 {"NGA", "Africa", "Nigeria", "2020-06-11", 13873., 409., 382., 17., 67.299, 
  1.984, 1.853, 0.082, 85375., 2440., 0.414, 0.012, 2006., 0.01, 
  "samples tested", 80.56, 2.06139587*^8, 209.588, 18.1, 2.751, 1.447, 
  5338.454, "", 181.013, 2.42, 0.6, 10.8, 41.949, "", 54.69}, 
 {"NGA", "Africa", "Nigeria", "2020-06-12", 14554., 681., 387., 5., 70.603, 
  3.304, 1.877, 0.024, "", "", "", "", 2122., 0.01, "samples tested", 80.56, 
  2.06139587*^8, 209.588, 18.1, 2.751, 1.447, 5338.454, "", 181.013, 2.42, 
  0.6, 10.8, 41.949, "", 54.69}, {"NGA", "Africa", "Nigeria", "2020-06-13", 
  15181., 627., 399., 12., 73.644, 3.042, 1.936, 0.058, 90464., "", 0.439, 
  "", 2209., 0.011, "samples tested", 80.56, 2.06139587*^8, 209.588, 18.1, 
  2.751, 1.447, 5338.454, "", 181.013, 2.42, 0.6, 10.8, 41.949, "", 54.69}, 
 {"NGA", "Africa", "Nigeria", "2020-06-14", 15682., 501., 407., 8., 76.075, 
  2.43, 1.974, 0.039, 92924., 2460., 0.451, 0.012, 2303., 0.011, 
  "samples tested", 80.56, 2.06139587*^8, 209.588, 18.1, 2.751, 1.447, 
  5338.454, "", 181.013, 2.42, 0.6, 10.8, 41.949, "", 54.69}, 
 {"NGA", "Africa", "Nigeria", "2020-06-15", 16085., 403., 420., 13., 78.03, 
  1.955, 2.037, 0.063, 94323., 1399., 0.458, 0.007, 2297., 0.011, 
  "samples tested", 80.56, 2.06139587*^8, 209.588, 18.1, 2.751, 1.447, 
  5338.454, "", 181.013, 2.42, 0.6, 10.8, 41.949, "", 54.69}, 
 {"NGA", "Africa", "Nigeria", "2020-06-16", 16658., 573., 424., 4., 80.809, 
  2.78, 2.057, 0.019, 96402., 2079., 0.468, 0.01, 2351., 0.011, 
  "samples tested", 76.39, 2.06139587*^8, 209.588, 18.1, 2.751, 1.447, 
  5338.454, "", 181.013, 2.42, 0.6, 10.8, 41.949, "", 54.69}, 
 {"NGA", "Africa", "Nigeria", "2020-06-17", 17148., 490., 455., 31., 83.186, 
  2.377, 2.207, 0.15, "", "", "", "", 2610., 0.013, "samples tested", 76.39, 
  2.06139587*^8, 209.588, 18.1, 2.751, 1.447, 5338.454, "", 181.013, 2.42, 
  0.6, 10.8, 41.949, "", 54.69}, {"NGA", "Africa", "Nigeria", "2020-06-18", 
  17735., 587., 469., 14., 86.034, 2.848, 2.275, 0.068, 106006., "", 0.514, 
  "", 2947., 0.014, "samples tested", 76.39, 2.06139587*^8, 209.588, 18.1, 
  2.751, 1.447, 5338.454, "", 181.013, 2.42, 0.6, 10.8, 41.949, "", 54.69}, 
 {"NGA", "Africa", "Nigeria", "2020-06-19", 18480., 745., 475., 6., 89.648, 
  3.614, 2.304, 0.029, 108548., 2542., 0.527, 0.012, 2947., 0.014, 
  "samples tested", 76.39, 2.06139587*^8, 209.588, 18.1, 2.751, 1.447, 
  5338.454, "", 181.013, 2.42, 0.6, 10.8, 41.949, "", 54.69}, 
 {"NGA", "Africa", "Nigeria", "2020-06-20", 19147., 667., 487., 12., 92.884, 
  3.236, 2.362, 0.058, 111052., 2504., 0.539, 0.012, 2941., 0.014, 
  "samples tested", 76.39, 2.06139587*^8, 209.588, 18.1, 2.751, 1.447, 
  5338.454, "", 181.013, 2.42, 0.6, 10.8, 41.949, "", 54.69}, 
 {"NGA", "Africa", "Nigeria", "2020-06-21", 19808., 661., 506., 19., 96.09, 
  3.207, 2.455, 0.092, 113575., 2523., 0.551, 0.012, 2950., 0.014, 
  "samples tested", 76.39, 2.06139587*^8, 209.588, 18.1, 2.751, 1.447, 
  5338.454, "", 181.013, 2.42, 0.6, 10.8, 41.949, "", 54.69}, 
 {"NGA", "Africa", "Nigeria", "2020-06-22", 20244., 436., 518., 12., 98.205, 
  2.115, 2.513, 0.058, 115760., 2185., 0.562, 0.011, 3062., 0.015, 
  "samples tested", 76.39, 2.06139587*^8, 209.588, 18.1, 2.751, 1.447, 
  5338.454, "", 181.013, 2.42, 0.6, 10.8, 41.949, "", 54.69}, 
 {"NGA", "Africa", "Nigeria", "2020-06-23", 20919., 675., 525., 7., 101.48, 
  3.274, 2.547, 0.034, 117569., 1809., 0.57, 0.009, 3024., 0.015, 
  "samples tested", 76.39, 2.06139587*^8, 209.588, 18.1, 2.751, 1.447, 
  5338.454, "", 181.013, 2.42, 0.6, 10.8, 41.949, "", 54.69}, 
 {"NGA", "Africa", "Nigeria", "2020-06-24", 21371., 452., 533., 8., 103.672, 
  2.193, 2.586, 0.039, 120108., 2539., 0.583, 0.012, 2701., 0.013, 
  "samples tested", 76.39, 2.06139587*^8, 209.588, 18.1, 2.751, 1.447, 
  5338.454, "", 181.013, 2.42, 0.6, 10.8, 41.949, "", 54.69}, 
 {"NGA", "Africa", "Nigeria", "2020-06-25", 22020., 649., 542., 9., 106.821, 
  3.148, 2.629, 0.044, 122155., 2047., 0.593, 0.01, 2307., 0.011, 
  "samples tested", 76.39, 2.06139587*^8, 209.588, 18.1, 2.751, 1.447, 
  5338.454, "", 181.013, 2.42, 0.6, 10.8, 41.949, "", 54.69}, 
 {"NGA", "Africa", "Nigeria", "2020-06-26", 22614., 594., 549., 7., 109.702, 
  2.882, 2.663, 0.034, "", "", "", "", 2301., 0.011, "samples tested", 76.39, 
  2.06139587*^8, 209.588, 18.1, 2.751, 1.447, 5338.454, "", 181.013, 2.42, 
  0.6, 10.8, 41.949, "", 54.69}, {"NGA", "Africa", "Nigeria", "2020-06-27", 
  23298., 684., 554., 5., 113.021, 3.318, 2.687, 0.024, 127158., "", 0.617, 
  "", 2301., 0.011, "samples tested", 76.39, 2.06139587*^8, 209.588, 18.1, 
  2.751, 1.447, 5338.454, "", 181.013, 2.42, 0.6, 10.8, 41.949, "", 54.69}, 
 {"NGA", "Africa", "Nigeria", "2020-06-28", 24077., 779., 558., 4., 116.799, 
  3.779, 2.707, 0.019, 130164., 3006., 0.631, 0.015, 2370., 0.011, 
  "samples tested", 76.39, 2.06139587*^8, 209.588, 18.1, 2.751, 1.447, 
  5338.454, "", 181.013, 2.42, 0.6, 10.8, 41.949, "", 54.69}, 
 {"NGA", "Africa", "Nigeria", "2020-06-29", 24567., 490., 565., 7., 119.177, 
  2.377, 2.741, 0.034, 132304., 2140., 0.642, 0.01, 2363., 0.011, 
  "samples tested", 76.39, 2.06139587*^8, 209.588, 18.1, 2.751, 1.447, 
  5338.454, "", 181.013, 2.42, 0.6, 10.8, 41.949, "", 54.69}, 
 {"NGA", "Africa", "Nigeria", "2020-06-30", 25133., 566., 573., 8., 121.922, 
  2.746, 2.78, 0.039, 134257., 1953., 0.651, 0.009, 2384., 0.012, 
  "samples tested", 76.39, 2.06139587*^8, 209.588, 18.1, 2.751, 1.447, 
  5338.454, "", 181.013, 2.42, 0.6, 10.8, 41.949, "", 54.69}, 
 {"NGA", "Africa", "Nigeria", "2020-07-01", 25694., 561., 590., 17., 124.644, 
  2.721, 2.862, 0.082, 138462., 4205., 0.672, 0.02, 2622., 0.013, 
  "samples tested", 76.39, 2.06139587*^8, 209.588, 18.1, 2.751, 1.447, 
  5338.454, "", 181.013, 2.42, 0.6, 10.8, 41.949, "", 54.69}, 
 {"NGA", "Africa", "Nigeria", "2020-07-02", 26484., 790., 603., 13., 128.476, 
  3.832, 2.925, 0.063, 141525., 3063., 0.687, 0.015, 2767., 0.013, 
  "samples tested", 76.39, 2.06139587*^8, 209.588, 18.1, 2.751, 1.447, 
  5338.454, "", 181.013, 2.42, 0.6, 10.8, 41.949, "", 54.69}, 
 {"NGA", "Africa", "Nigeria", "2020-07-03", 27110., 626., 616., 13., 131.513, 
  3.037, 2.988, 0.063, 144833., 3308., 0.703, 0.016, 2882., 0.014, 
  "samples tested", "", 2.06139587*^8, 209.588, 18.1, 2.751, 1.447, 5338.454, 
  "", 181.013, 2.42, 0.6, 10.8, 41.949, "", 54.69}, 
 {"NGA", "Africa", "Nigeria", "2020-07-04", 27564., 454., 628., 12., 133.715, 
  2.202, 3.046, 0.058, 148188., 3355., 0.719, 0.016, 3004., 0.015, 
  "samples tested", "", 2.06139587*^8, 209.588, 18.1, 2.751, 1.447, 5338.454, 
  "", 181.013, 2.42, 0.6, 10.8, 41.949, "", 54.69}, 
 {"NGA", "Africa", "Nigeria", "2020-07-05", 28167., 603., 634., 6., 136.64, 
  2.925, 3.076, 0.029, 151121., 2933., 0.733, 0.014, 2994., 0.015, 
  "samples tested", "", 2.06139587*^8, 209.588, 18.1, 2.751, 1.447, 5338.454, 
  "", 181.013, 2.42, 0.6, 10.8, 41.949, "", 54.69}, 
 {"NGA", "Africa", "Nigeria", "2020-07-06", 28711., 544., 645., 11., 139.279, 
  2.639, 3.129, 0.053, 152952., 1831., 0.742, 0.009, 2950., 0.014, 
  "samples tested", "", 2.06139587*^8, 209.588, 18.1, 2.751, 1.447, 5338.454, 
  "", 181.013, 2.42, 0.6, 10.8, 41.949, "", 54.69}, 
 {"NGA", "Africa", "Nigeria", "2020-07-07", 29286., 575., 654., 9., 142.069, 
  2.789, 3.173, 0.044, "", "", "", "", "", "", "", "", 2.06139587*^8, 
  209.588, 18.1, 2.751, 1.447, 5338.454, "", 181.013, 2.42, 0.6, 10.8, 
  41.949, "", 54.69}, {"NGA", "Africa", "Nigeria", "2020-07-08", 29789., 
  503., 669., 15., 144.509, 2.44, 3.245, 0.073, "", "", "", "", "", "", "", 
  "", 2.06139587*^8, 209.588, 18.1, 2.751, 1.447, 5338.454, "", 181.013, 
  2.42, 0.6, 10.8, 41.949, "", 54.69}, {"MNP", "Oceania", 
  "Northern Mariana Islands", "2020-03-31", 2., 2., 0., 0., 34.748, 34.748, 
  0., 0., "", "", "", "", "", "", "", "", 57557., 119.878, "", "", "", "", 
  "", 194.994, "", "", "", "", "", 76.74}, 
 {"MNP", "Oceania", "Northern Mariana Islands", "2020-04-01", 6., 4., 0., 0., 
  104.244, 69.496, 0., 0., "", "", "", "", "", "", "", "", 57557., 119.878, 
  "", "", "", "", "", 194.994, "", "", "", "", "", 76.74}, 
 {"MNP", "Oceania", "Northern Mariana Islands", "2020-04-02", 6., 0., 1., 1., 
  104.244, 0., 17.374, 17.374, "", "", "", "", "", "", "", "", 57557., 
  119.878, "", "", "", "", "", 194.994, "", "", "", "", "", 76.74}, 
 {"MNP", "Oceania", "Northern Mariana Islands", "2020-04-03", 8., 2., 1., 0., 
  138.993, 34.748, 17.374, 0., "", "", "", "", "", "", "", "", 57557., 
  119.878, "", "", "", "", "", 194.994, "", "", "", "", "", 76.74}, 
 {"MNP", "Oceania", "Northern Mariana Islands", "2020-04-04", 8., 0., 1., 0., 
  138.993, 0., 17.374, 0., "", "", "", "", "", "", "", "", 57557., 119.878, 
  "", "", "", "", "", 194.994, "", "", "", "", "", 76.74}, 
 {"MNP", "Oceania", "Northern Mariana Islands", "2020-04-05", 8., 0., 1., 0., 
  138.993, 0., 17.374, 0., "", "", "", "", "", "", "", "", 57557., 119.878, 
  "", "", "", "", "", 194.994, "", "", "", "", "", 76.74}, 
 {"MNP", "Oceania", "Northern Mariana Islands", "2020-04-06", 8., 0., 1., 0., 
  138.993, 0., 17.374, 0., "", "", "", "", "", "", "", "", 57557., 119.878, 
  "", "", "", "", "", 194.994, "", "", "", "", "", 76.74}, 
 {"MNP", "Oceania", "Northern Mariana Islands", "2020-04-07", 8., 0., 1., 0., 
  138.993, 0., 17.374, 0., "", "", "", "", "", "", "", "", 57557., 119.878, 
  "", "", "", "", "", 194.994, "", "", "", "", "", 76.74}, 
 {"MNP", "Oceania", "Northern Mariana Islands", "2020-04-08", 8., 0., 2., 1., 
  138.993, 0., 34.748, 17.374, "", "", "", "", "", "", "", "", 57557., 
  119.878, "", "", "", "", "", 194.994, "", "", "", "", "", 76.74}, 
 {"MNP", "Oceania", "Northern Mariana Islands", "2020-04-09", 11., 3., 2., 
  0., 191.115, 52.122, 34.748, 0., "", "", "", "", "", "", "", "", 57557., 
  119.878, "", "", "", "", "", 194.994, "", "", "", "", "", 76.74}, 
 {"MNP", "Oceania", "Northern Mariana Islands", "2020-04-10", 11., 0., 2., 
  0., 191.115, 0., 34.748, 0., "", "", "", "", "", "", "", "", 57557., 
  119.878, "", "", "", "", "", 194.994, "", "", "", "", "", 76.74}, 
 {"MNP", "Oceania", "Northern Mariana Islands", "2020-04-11", 11., 0., 2., 
  0., 191.115, 0., 34.748, 0., "", "", "", "", "", "", "", "", 57557., 
  119.878, "", "", "", "", "", 194.994, "", "", "", "", "", 76.74}, 
 {"MNP", "Oceania", "Northern Mariana Islands", "2020-04-12", 11., 0., 2., 
  0., 191.115, 0., 34.748, 0., "", "", "", "", "", "", "", "", 57557., 
  119.878, "", "", "", "", "", 194.994, "", "", "", "", "", 76.74}, 
 {"MNP", "Oceania", "Northern Mariana Islands", "2020-04-13", 11., 0., 2., 
  0., 191.115, 0., 34.748, 0., "", "", "", "", "", "", "", "", 57557., 
  119.878, "", "", "", "", "", 194.994, "", "", "", "", "", 76.74}, 
 {"MNP", "Oceania", "Northern Mariana Islands", "2020-04-14", 11., 0., 2., 
  0., 191.115, 0., 34.748, 0., "", "", "", "", "", "", "", "", 57557., 
  119.878, "", "", "", "", "", 194.994, "", "", "", "", "", 76.74}, 
 {"MNP", "Oceania", "Northern Mariana Islands", "2020-04-15", 13., 2., 2., 
  0., 225.863, 34.748, 34.748, 0., "", "", "", "", "", "", "", "", 57557., 
  119.878, "", "", "", "", "", 194.994, "", "", "", "", "", 76.74}, 
 {"MNP", "Oceania", "Northern Mariana Islands", "2020-04-16", 13., 0., 2., 
  0., 225.863, 0., 34.748, 0., "", "", "", "", "", "", "", "", 57557., 
  119.878, "", "", "", "", "", 194.994, "", "", "", "", "", 76.74}, 
 {"MNP", "Oceania", "Northern Mariana Islands", "2020-04-17", 13., 0., 2., 
  0., 225.863, 0., 34.748, 0., "", "", "", "", "", "", "", "", 57557., 
  119.878, "", "", "", "", "", 194.994, "", "", "", "", "", 76.74}, 
 {"MNP", "Oceania", "Northern Mariana Islands", "2020-04-18", 14., 1., 2., 
  0., 243.237, 17.374, 34.748, 0., "", "", "", "", "", "", "", "", 57557., 
  119.878, "", "", "", "", "", 194.994, "", "", "", "", "", 76.74}, 
 {"MNP", "Oceania", "Northern Mariana Islands", "2020-04-19", 14., 0., 2., 
  0., 243.237, 0., 34.748, 0., "", "", "", "", "", "", "", "", 57557., 
  119.878, "", "", "", "", "", 194.994, "", "", "", "", "", 76.74}, 
 {"MNP", "Oceania", "Northern Mariana Islands", "2020-04-20", 14., 0., 2., 
  0., 243.237, 0., 34.748, 0., "", "", "", "", "", "", "", "", 57557., 
  119.878, "", "", "", "", "", 194.994, "", "", "", "", "", 76.74}, 
 {"MNP", "Oceania", "Northern Mariana Islands", "2020-04-21", 14., 0., 2., 
  0., 243.237, 0., 34.748, 0., "", "", "", "", "", "", "", "", 57557., 
  119.878, "", "", "", "", "", 194.994, "", "", "", "", "", 76.74}, 
 {"MNP", "Oceania", "Northern Mariana Islands", "2020-04-22", 14., 0., 2., 
  0., 243.237, 0., 34.748, 0., "", "", "", "", "", "", "", "", 57557., 
  119.878, "", "", "", "", "", 194.994, "", "", "", "", "", 76.74}, 
 {"MNP", "Oceania", "Northern Mariana Islands", "2020-04-23", 14., 0., 2., 
  0., 243.237, 0., 34.748, 0., "", "", "", "", "", "", "", "", 57557., 
  119.878, "", "", "", "", "", 194.994, "", "", "", "", "", 76.74}, 
 {"MNP", "Oceania", "Northern Mariana Islands", "2020-04-24", 14., 0., 2., 
  0., 243.237, 0., 34.748, 0., "", "", "", "", "", "", "", "", 57557., 
  119.878, "", "", "", "", "", 194.994, "", "", "", "", "", 76.74}, 
 {"MNP", "Oceania", "Northern Mariana Islands", "2020-04-25", 14., 0., 2., 
  0., 243.237, 0., 34.748, 0., "", "", "", "", "", "", "", "", 57557., 
  119.878, "", "", "", "", "", 194.994, "", "", "", "", "", 76.74}, 
 {"MNP", "Oceania", "Northern Mariana Islands", "2020-04-26", 14., 0., 2., 
  0., 243.237, 0., 34.748, 0., "", "", "", "", "", "", "", "", 57557., 
  119.878, "", "", "", "", "", 194.994, "", "", "", "", "", 76.74}, 
 {"MNP", "Oceania", "Northern Mariana Islands", "2020-04-27", 14., 0., 2., 
  0., 243.237, 0., 34.748, 0., "", "", "", "", "", "", "", "", 57557., 
  119.878, "", "", "", "", "", 194.994, "", "", "", "", "", 76.74}, 
 {"MNP", "Oceania", "Northern Mariana Islands", "2020-04-28", 14., 0., 2., 
  0., 243.237, 0., 34.748, 0., "", "", "", "", "", "", "", "", 57557., 
  119.878, "", "", "", "", "", 194.994, "", "", "", "", "", 76.74}, 
 {"MNP", "Oceania", "Northern Mariana Islands", "2020-04-29", 14., 0., 2., 
  0., 243.237, 0., 34.748, 0., "", "", "", "", "", "", "", "", 57557., 
  119.878, "", "", "", "", "", 194.994, "", "", "", "", "", 76.74}, 
 {"MNP", "Oceania", "Northern Mariana Islands", "2020-04-30", 14., 0., 2., 
  0., 243.237, 0., 34.748, 0., "", "", "", "", "", "", "", "", 57557., 
  119.878, "", "", "", "", "", 194.994, "", "", "", "", "", 76.74}, 
 {"MNP", "Oceania", "Northern Mariana Islands", "2020-05-01", 14., 0., 2., 
  0., 243.237, 0., 34.748, 0., "", "", "", "", "", "", "", "", 57557., 
  119.878, "", "", "", "", "", 194.994, "", "", "", "", "", 76.74}, 
 {"MNP", "Oceania", "Northern Mariana Islands", "2020-05-02", 14., 0., 2., 
  0., 243.237, 0., 34.748, 0., "", "", "", "", "", "", "", "", 57557., 
  119.878, "", "", "", "", "", 194.994, "", "", "", "", "", 76.74}, 
 {"MNP", "Oceania", "Northern Mariana Islands", "2020-05-03", 14., 0., 2., 
  0., 243.237, 0., 34.748, 0., "", "", "", "", "", "", "", "", 57557., 
  119.878, "", "", "", "", "", 194.994, "", "", "", "", "", 76.74}, 
 {"MNP", "Oceania", "Northern Mariana Islands", "2020-05-04", 14., 0., 2., 
  0., 243.237, 0., 34.748, 0., "", "", "", "", "", "", "", "", 57557., 
  119.878, "", "", "", "", "", 194.994, "", "", "", "", "", 76.74}, 
 {"MNP", "Oceania", "Northern Mariana Islands", "2020-05-05", 14., 0., 2., 
  0., 243.237, 0., 34.748, 0., "", "", "", "", "", "", "", "", 57557., 
  119.878, "", "", "", "", "", 194.994, "", "", "", "", "", 76.74}, 
 {"MNP", "Oceania", "Northern Mariana Islands", "2020-05-06", 14., 0., 2., 
  0., 243.237, 0., 34.748, 0., "", "", "", "", "", "", "", "", 57557., 
  119.878, "", "", "", "", "", 194.994, "", "", "", "", "", 76.74}, 
 {"MNP", "Oceania", "Northern Mariana Islands", "2020-05-07", 15., 1., 2., 
  0., 260.611, 17.374, 34.748, 0., "", "", "", "", "", "", "", "", 57557., 
  119.878, "", "", "", "", "", 194.994, "", "", "", "", "", 76.74}, 
 {"MNP", "Oceania", "Northern Mariana Islands", "2020-05-08", 15., 0., 2., 
  0., 260.611, 0., 34.748, 0., "", "", "", "", "", "", "", "", 57557., 
  119.878, "", "", "", "", "", 194.994, "", "", "", "", "", 76.74}, 
 {"MNP", "Oceania", "Northern Mariana Islands", "2020-05-09", 15., 0., 2., 
  0., 260.611, 0., 34.748, 0., "", "", "", "", "", "", "", "", 57557., 
  119.878, "", "", "", "", "", 194.994, "", "", "", "", "", 76.74}, 
 {"MNP", "Oceania", "Northern Mariana Islands", "2020-05-10", 16., 1., 2., 
  0., 277.985, 17.374, 34.748, 0., "", "", "", "", "", "", "", "", 57557., 
  119.878, "", "", "", "", "", 194.994, "", "", "", "", "", 76.74}, 
 {"MNP", "Oceania", "Northern Mariana Islands", "2020-05-11", 16., 0., 2., 
  0., 277.985, 0., 34.748, 0., "", "", "", "", "", "", "", "", 57557., 
  119.878, "", "", "", "", "", 194.994, "", "", "", "", "", 76.74}, 
 {"MNP", "Oceania", "Northern Mariana Islands", "2020-05-12", 19., 3., 2., 
  0., 330.108, 52.122, 34.748, 0., "", "", "", "", "", "", "", "", 57557., 
  119.878, "", "", "", "", "", 194.994, "", "", "", "", "", 76.74}, 
 {"MNP", "Oceania", "Northern Mariana Islands", "2020-05-13", 19., 0., 2., 
  0., 330.108, 0., 34.748, 0., "", "", "", "", "", "", "", "", 57557., 
  119.878, "", "", "", "", "", 194.994, "", "", "", "", "", 76.74}, 
 {"MNP", "Oceania", "Northern Mariana Islands", "2020-05-14", 19., 0., 2., 
  0., 330.108, 0., 34.748, 0., "", "", "", "", "", "", "", "", 57557., 
  119.878, "", "", "", "", "", 194.994, "", "", "", "", "", 76.74}, 
 {"MNP", "Oceania", "Northern Mariana Islands", "2020-05-15", 19., 0., 2., 
  0., 330.108, 0., 34.748, 0., "", "", "", "", "", "", "", "", 57557., 
  119.878, "", "", "", "", "", 194.994, "", "", "", "", "", 76.74}, 
 {"MNP", "Oceania", "Northern Mariana Islands", "2020-05-16", 19., 0., 2., 
  0., 330.108, 0., 34.748, 0., "", "", "", "", "", "", "", "", 57557., 
  119.878, "", "", "", "", "", 194.994, "", "", "", "", "", 76.74}, 
 {"MNP", "Oceania", "Northern Mariana Islands", "2020-05-17", 21., 2., 2., 
  0., 364.856, 34.748, 34.748, 0., "", "", "", "", "", "", "", "", 57557., 
  119.878, "", "", "", "", "", 194.994, "", "", "", "", "", 76.74}, 
 {"MNP", "Oceania", "Northern Mariana Islands", "2020-05-18", 21., 0., 2., 
  0., 364.856, 0., 34.748, 0., "", "", "", "", "", "", "", "", 57557., 
  119.878, "", "", "", "", "", 194.994, "", "", "", "", "", 76.74}, 
 {"MNP", "Oceania", "Northern Mariana Islands", "2020-05-19", 21., 0., 2., 
  0., 364.856, 0., 34.748, 0., "", "", "", "", "", "", "", "", 57557., 
  119.878, "", "", "", "", "", 194.994, "", "", "", "", "", 76.74}, 
 {"MNP", "Oceania", "Northern Mariana Islands", "2020-05-20", 21., 0., 2., 
  0., 364.856, 0., 34.748, 0., "", "", "", "", "", "", "", "", 57557., 
  119.878, "", "", "", "", "", 194.994, "", "", "", "", "", 76.74}, 
 {"MNP", "Oceania", "Northern Mariana Islands", "2020-05-21", 22., 1., 2., 
  0., 382.23, 17.374, 34.748, 0., "", "", "", "", "", "", "", "", 57557., 
  119.878, "", "", "", "", "", 194.994, "", "", "", "", "", 76.74}, 
 {"MNP", "Oceania", "Northern Mariana Islands", "2020-05-22", 22., 0., 2., 
  0., 382.23, 0., 34.748, 0., "", "", "", "", "", "", "", "", 57557., 
  119.878, "", "", "", "", "", 194.994, "", "", "", "", "", 76.74}, 
 {"MNP", "Oceania", "Northern Mariana Islands", "2020-05-23", 22., 0., 2., 
  0., 382.23, 0., 34.748, 0., "", "", "", "", "", "", "", "", 57557., 
  119.878, "", "", "", "", "", 194.994, "", "", "", "", "", 76.74}, 
 {"MNP", "Oceania", "Northern Mariana Islands", "2020-05-24", 22., 0., 2., 
  0., 382.23, 0., 34.748, 0., "", "", "", "", "", "", "", "", 57557., 
  119.878, "", "", "", "", "", 194.994, "", "", "", "", "", 76.74}, 
 {"MNP", "Oceania", "Northern Mariana Islands", "2020-05-25", 22., 0., 2., 
  0., 382.23, 0., 34.748, 0., "", "", "", "", "", "", "", "", 57557., 
  119.878, "", "", "", "", "", 194.994, "", "", "", "", "", 76.74}, 
 {"MNP", "Oceania", "Northern Mariana Islands", "2020-05-26", 22., 0., 2., 
  0., 382.23, 0., 34.748, 0., "", "", "", "", "", "", "", "", 57557., 
  119.878, "", "", "", "", "", 194.994, "", "", "", "", "", 76.74}, 
 {"MNP", "Oceania", "Northern Mariana Islands", "2020-05-27", 22., 0., 2., 
  0., 382.23, 0., 34.748, 0., "", "", "", "", "", "", "", "", 57557., 
  119.878, "", "", "", "", "", 194.994, "", "", "", "", "", 76.74}, 
 {"MNP", "Oceania", "Northern Mariana Islands", "2020-05-28", 22., 0., 2., 
  0., 382.23, 0., 34.748, 0., "", "", "", "", "", "", "", "", 57557., 
  119.878, "", "", "", "", "", 194.994, "", "", "", "", "", 76.74}, 
 {"MNP", "Oceania", "Northern Mariana Islands", "2020-05-29", 22., 0., 2., 
  0., 382.23, 0., 34.748, 0., "", "", "", "", "", "", "", "", 57557., 
  119.878, "", "", "", "", "", 194.994, "", "", "", "", "", 76.74}, 
 {"MNP", "Oceania", "Northern Mariana Islands", "2020-05-30", 22., 0., 2., 
  0., 382.23, 0., 34.748, 0., "", "", "", "", "", "", "", "", 57557., 
  119.878, "", "", "", "", "", 194.994, "", "", "", "", "", 76.74}, 
 {"MNP", "Oceania", "Northern Mariana Islands", "2020-05-31", 22., 0., 2., 
  0., 382.23, 0., 34.748, 0., "", "", "", "", "", "", "", "", 57557., 
  119.878, "", "", "", "", "", 194.994, "", "", "", "", "", 76.74}, 
 {"MNP", "Oceania", "Northern Mariana Islands", "2020-06-01", 22., 0., 2., 
  0., 382.23, 0., 34.748, 0., "", "", "", "", "", "", "", "", 57557., 
  119.878, "", "", "", "", "", 194.994, "", "", "", "", "", 76.74}, 
 {"MNP", "Oceania", "Northern Mariana Islands", "2020-06-02", 22., 0., 2., 
  0., 382.23, 0., 34.748, 0., "", "", "", "", "", "", "", "", 57557., 
  119.878, "", "", "", "", "", 194.994, "", "", "", "", "", 76.74}, 
 {"MNP", "Oceania", "Northern Mariana Islands", "2020-06-03", 23., 1., 2., 
  0., 399.604, 17.374, 34.748, 0., "", "", "", "", "", "", "", "", 57557., 
  119.878, "", "", "", "", "", 194.994, "", "", "", "", "", 76.74}, 
 {"MNP", "Oceania", "Northern Mariana Islands", "2020-06-04", 24., 1., 2., 
  0., 416.978, 17.374, 34.748, 0., "", "", "", "", "", "", "", "", 57557., 
  119.878, "", "", "", "", "", 194.994, "", "", "", "", "", 76.74}, 
 {"MNP", "Oceania", "Northern Mariana Islands", "2020-06-05", 26., 2., 2., 
  0., 451.726, 34.748, 34.748, 0., "", "", "", "", "", "", "", "", 57557., 
  119.878, "", "", "", "", "", 194.994, "", "", "", "", "", 76.74}, 
 {"MNP", "Oceania", "Northern Mariana Islands", "2020-06-06", 26., 0., 2., 
  0., 451.726, 0., 34.748, 0., "", "", "", "", "", "", "", "", 57557., 
  119.878, "", "", "", "", "", 194.994, "", "", "", "", "", 76.74}, 
 {"MNP", "Oceania", "Northern Mariana Islands", "2020-06-07", 27., 1., 2., 
  0., 469.1, 17.374, 34.748, 0., "", "", "", "", "", "", "", "", 57557., 
  119.878, "", "", "", "", "", 194.994, "", "", "", "", "", 76.74}, 
 {"MNP", "Oceania", "Northern Mariana Islands", "2020-06-08", 27., 0., 2., 
  0., 469.1, 0., 34.748, 0., "", "", "", "", "", "", "", "", 57557., 119.878, 
  "", "", "", "", "", 194.994, "", "", "", "", "", 76.74}, 
 {"MNP", "Oceania", "Northern Mariana Islands", "2020-06-09", 28., 1., 2., 
  0., 486.474, 17.374, 34.748, 0., "", "", "", "", "", "", "", "", 57557., 
  119.878, "", "", "", "", "", 194.994, "", "", "", "", "", 76.74}, 
 {"MNP", "Oceania", "Northern Mariana Islands", "2020-06-10", 30., 2., 2., 
  0., 521.222, 34.748, 34.748, 0., "", "", "", "", "", "", "", "", 57557., 
  119.878, "", "", "", "", "", 194.994, "", "", "", "", "", 76.74}, 
 {"MNP", "Oceania", "Northern Mariana Islands", "2020-06-11", 30., 0., 2., 
  0., 521.222, 0., 34.748, 0., "", "", "", "", "", "", "", "", 57557., 
  119.878, "", "", "", "", "", 194.994, "", "", "", "", "", 76.74}, 
 {"MNP", "Oceania", "Northern Mariana Islands", "2020-06-12", 30., 0., 2., 
  0., 521.222, 0., 34.748, 0., "", "", "", "", "", "", "", "", 57557., 
  119.878, "", "", "", "", "", 194.994, "", "", "", "", "", 76.74}, 
 {"MNP", "Oceania", "Northern Mariana Islands", "2020-06-13", 30., 0., 2., 
  0., 521.222, 0., 34.748, 0., "", "", "", "", "", "", "", "", 57557., 
  119.878, "", "", "", "", "", 194.994, "", "", "", "", "", 76.74}, 
 {"MNP", "Oceania", "Northern Mariana Islands", "2020-06-14", 30., 0., 2., 
  0., 521.222, 0., 34.748, 0., "", "", "", "", "", "", "", "", 57557., 
  119.878, "", "", "", "", "", 194.994, "", "", "", "", "", 76.74}, 
 {"MNP", "Oceania", "Northern Mariana Islands", "2020-06-15", 30., 0., 2., 
  0., 521.222, 0., 34.748, 0., "", "", "", "", "", "", "", "", 57557., 
  119.878, "", "", "", "", "", 194.994, "", "", "", "", "", 76.74}, 
 {"MNP", "Oceania", "Northern Mariana Islands", "2020-06-16", 30., 0., 2., 
  0., 521.222, 0., 34.748, 0., "", "", "", "", "", "", "", "", 57557., 
  119.878, "", "", "", "", "", 194.994, "", "", "", "", "", 76.74}, 
 {"MNP", "Oceania", "Northern Mariana Islands", "2020-06-17", 30., 0., 2., 
  0., 521.222, 0., 34.748, 0., "", "", "", "", "", "", "", "", 57557., 
  119.878, "", "", "", "", "", 194.994, "", "", "", "", "", 76.74}, 
 {"MNP", "Oceania", "Northern Mariana Islands", "2020-06-18", 30., 0., 2., 
  0., 521.222, 0., 34.748, 0., "", "", "", "", "", "", "", "", 57557., 
  119.878, "", "", "", "", "", 194.994, "", "", "", "", "", 76.74}, 
 {"MNP", "Oceania", "Northern Mariana Islands", "2020-06-19", 30., 0., 2., 
  0., 521.222, 0., 34.748, 0., "", "", "", "", "", "", "", "", 57557., 
  119.878, "", "", "", "", "", 194.994, "", "", "", "", "", 76.74}, 
 {"MNP", "Oceania", "Northern Mariana Islands", "2020-06-20", 30., 0., 2., 
  0., 521.222, 0., 34.748, 0., "", "", "", "", "", "", "", "", 57557., 
  119.878, "", "", "", "", "", 194.994, "", "", "", "", "", 76.74}, 
 {"MNP", "Oceania", "Northern Mariana Islands", "2020-06-21", 30., 0., 2., 
  0., 521.222, 0., 34.748, 0., "", "", "", "", "", "", "", "", 57557., 
  119.878, "", "", "", "", "", 194.994, "", "", "", "", "", 76.74}, 
 {"MNP", "Oceania", "Northern Mariana Islands", "2020-06-22", 30., 0., 2., 
  0., 521.222, 0., 34.748, 0., "", "", "", "", "", "", "", "", 57557., 
  119.878, "", "", "", "", "", 194.994, "", "", "", "", "", 76.74}, 
 {"MNP", "Oceania", "Northern Mariana Islands", "2020-06-23", 30., 0., 2., 
  0., 521.222, 0., 34.748, 0., "", "", "", "", "", "", "", "", 57557., 
  119.878, "", "", "", "", "", 194.994, "", "", "", "", "", 76.74}, 
 {"MNP", "Oceania", "Northern Mariana Islands", "2020-06-24", 30., 0., 2., 
  0., 521.222, 0., 34.748, 0., "", "", "", "", "", "", "", "", 57557., 
  119.878, "", "", "", "", "", 194.994, "", "", "", "", "", 76.74}, 
 {"MNP", "Oceania", "Northern Mariana Islands", "2020-06-25", 30., 0., 2., 
  0., 521.222, 0., 34.748, 0., "", "", "", "", "", "", "", "", 57557., 
  119.878, "", "", "", "", "", 194.994, "", "", "", "", "", 76.74}, 
 {"MNP", "Oceania", "Northern Mariana Islands", "2020-06-26", 30., 0., 2., 
  0., 521.222, 0., 34.748, 0., "", "", "", "", "", "", "", "", 57557., 
  119.878, "", "", "", "", "", 194.994, "", "", "", "", "", 76.74}, 
 {"MNP", "Oceania", "Northern Mariana Islands", "2020-06-27", 30., 0., 2., 
  0., 521.222, 0., 34.748, 0., "", "", "", "", "", "", "", "", 57557., 
  119.878, "", "", "", "", "", 194.994, "", "", "", "", "", 76.74}, 
 {"MNP", "Oceania", "Northern Mariana Islands", "2020-06-28", 30., 0., 2., 
  0., 521.222, 0., 34.748, 0., "", "", "", "", "", "", "", "", 57557., 
  119.878, "", "", "", "", "", 194.994, "", "", "", "", "", 76.74}, 
 {"MNP", "Oceania", "Northern Mariana Islands", "2020-06-29", 30., 0., 2., 
  0., 521.222, 0., 34.748, 0., "", "", "", "", "", "", "", "", 57557., 
  119.878, "", "", "", "", "", 194.994, "", "", "", "", "", 76.74}, 
 {"MNP", "Oceania", "Northern Mariana Islands", "2020-06-30", 30., 0., 2., 
  0., 521.222, 0., 34.748, 0., "", "", "", "", "", "", "", "", 57557., 
  119.878, "", "", "", "", "", 194.994, "", "", "", "", "", 76.74}, 
 {"MNP", "Oceania", "Northern Mariana Islands", "2020-07-01", 30., 0., 2., 
  0., 521.222, 0., 34.748, 0., "", "", "", "", "", "", "", "", 57557., 
  119.878, "", "", "", "", "", 194.994, "", "", "", "", "", 76.74}, 
 {"MNP", "Oceania", "Northern Mariana Islands", "2020-07-02", 30., 0., 2., 
  0., 521.222, 0., 34.748, 0., "", "", "", "", "", "", "", "", 57557., 
  119.878, "", "", "", "", "", 194.994, "", "", "", "", "", 76.74}, 
 {"MNP", "Oceania", "Northern Mariana Islands", "2020-07-03", 31., 1., 2., 
  0., 538.597, 17.374, 34.748, 0., "", "", "", "", "", "", "", "", 57557., 
  119.878, "", "", "", "", "", 194.994, "", "", "", "", "", 76.74}, 
 {"MNP", "Oceania", "Northern Mariana Islands", "2020-07-04", 31., 0., 2., 
  0., 538.597, 0., 34.748, 0., "", "", "", "", "", "", "", "", 57557., 
  119.878, "", "", "", "", "", 194.994, "", "", "", "", "", 76.74}, 
 {"MNP", "Oceania", "Northern Mariana Islands", "2020-07-05", 31., 0., 2., 
  0., 538.597, 0., 34.748, 0., "", "", "", "", "", "", "", "", 57557., 
  119.878, "", "", "", "", "", 194.994, "", "", "", "", "", 76.74}, 
 {"MNP", "Oceania", "Northern Mariana Islands", "2020-07-06", 31., 0., 2., 
  0., 538.597, 0., 34.748, 0., "", "", "", "", "", "", "", "", 57557., 
  119.878, "", "", "", "", "", 194.994, "", "", "", "", "", 76.74}, 
 {"MNP", "Oceania", "Northern Mariana Islands", "2020-07-07", 31., 0., 2., 
  0., 538.597, 0., 34.748, 0., "", "", "", "", "", "", "", "", 57557., 
  119.878, "", "", "", "", "", 194.994, "", "", "", "", "", 76.74}, 
 {"MNP", "Oceania", "Northern Mariana Islands", "2020-07-08", 31., 0., 2., 
  0., 538.597, 0., 34.748, 0., "", "", "", "", "", "", "", "", 57557., 
  119.878, "", "", "", "", "", 194.994, "", "", "", "", "", 76.74}, 
 {"NOR", "Europe", "Norway", "2019-12-31", 0., 0., 0., 0., 0., 0., 0., 0., 
  "", "", "", "", "", "", "", "", 5.421242*^6, 14.462, 39.7, 16.821, 10.813, 
  64800.057, 0.2, 114.316, 5.31, 19.6, 20.7, "", 3.6, 82.4}, 
 {"NOR", "Europe", "Norway", "2020-01-01", 0., 0., 0., 0., 0., 0., 0., 0., 
  "", "", "", "", "", "", "", 0., 5.421242*^6, 14.462, 39.7, 16.821, 10.813, 
  64800.057, 0.2, 114.316, 5.31, 19.6, 20.7, "", 3.6, 82.4}, 
 {"NOR", "Europe", "Norway", "2020-01-02", 0., 0., 0., 0., 0., 0., 0., 0., 
  "", "", "", "", "", "", "", 0., 5.421242*^6, 14.462, 39.7, 16.821, 10.813, 
  64800.057, 0.2, 114.316, 5.31, 19.6, 20.7, "", 3.6, 82.4}, 
 {"NOR", "Europe", "Norway", "2020-01-03", 0., 0., 0., 0., 0., 0., 0., 0., 
  "", "", "", "", "", "", "", 0., 5.421242*^6, 14.462, 39.7, 16.821, 10.813, 
  64800.057, 0.2, 114.316, 5.31, 19.6, 20.7, "", 3.6, 82.4}, 
 {"NOR", "Europe", "Norway", "2020-01-04", 0., 0., 0., 0., 0., 0., 0., 0., 
  "", "", "", "", "", "", "", 0., 5.421242*^6, 14.462, 39.7, 16.821, 10.813, 
  64800.057, 0.2, 114.316, 5.31, 19.6, 20.7, "", 3.6, 82.4}, 
 {"NOR", "Europe", "Norway", "2020-01-05", 0., 0., 0., 0., 0., 0., 0., 0., 
  "", "", "", "", "", "", "", 0., 5.421242*^6, 14.462, 39.7, 16.821, 10.813, 
  64800.057, 0.2, 114.316, 5.31, 19.6, 20.7, "", 3.6, 82.4}, 
 {"NOR", "Europe", "Norway", "2020-01-06", 0., 0., 0., 0., 0., 0., 0., 0., 
  "", "", "", "", "", "", "", 0., 5.421242*^6, 14.462, 39.7, 16.821, 10.813, 
  64800.057, 0.2, 114.316, 5.31, 19.6, 20.7, "", 3.6, 82.4}, 
 {"NOR", "Europe", "Norway", "2020-01-07", 0., 0., 0., 0., 0., 0., 0., 0., 
  "", "", "", "", "", "", "", 0., 5.421242*^6, 14.462, 39.7, 16.821, 10.813, 
  64800.057, 0.2, 114.316, 5.31, 19.6, 20.7, "", 3.6, 82.4}, 
 {"NOR", "Europe", "Norway", "2020-01-08", 0., 0., 0., 0., 0., 0., 0., 0., 
  "", "", "", "", "", "", "", 0., 5.421242*^6, 14.462, 39.7, 16.821, 10.813, 
  64800.057, 0.2, 114.316, 5.31, 19.6, 20.7, "", 3.6, 82.4}, 
 {"NOR", "Europe", "Norway", "2020-01-09", 0., 0., 0., 0., 0., 0., 0., 0., 
  "", "", "", "", "", "", "", 0., 5.421242*^6, 14.462, 39.7, 16.821, 10.813, 
  64800.057, 0.2, 114.316, 5.31, 19.6, 20.7, "", 3.6, 82.4}, 
 {"NOR", "Europe", "Norway", "2020-01-10", 0., 0., 0., 0., 0., 0., 0., 0., 
  "", "", "", "", "", "", "", 0., 5.421242*^6, 14.462, 39.7, 16.821, 10.813, 
  64800.057, 0.2, 114.316, 5.31, 19.6, 20.7, "", 3.6, 82.4}, 
 {"NOR", "Europe", "Norway", "2020-01-11", 0., 0., 0., 0., 0., 0., 0., 0., 
  "", "", "", "", "", "", "", 0., 5.421242*^6, 14.462, 39.7, 16.821, 10.813, 
  64800.057, 0.2, 114.316, 5.31, 19.6, 20.7, "", 3.6, 82.4}, 
 {"NOR", "Europe", "Norway", "2020-01-12", 0., 0., 0., 0., 0., 0., 0., 0., 
  "", "", "", "", "", "", "", 0., 5.421242*^6, 14.462, 39.7, 16.821, 10.813, 
  64800.057, 0.2, 114.316, 5.31, 19.6, 20.7, "", 3.6, 82.4}, 
 {"NOR", "Europe", "Norway", "2020-01-13", 0., 0., 0., 0., 0., 0., 0., 0., 
  "", "", "", "", "", "", "", 0., 5.421242*^6, 14.462, 39.7, 16.821, 10.813, 
  64800.057, 0.2, 114.316, 5.31, 19.6, 20.7, "", 3.6, 82.4}, 
 {"NOR", "Europe", "Norway", "2020-01-14", 0., 0., 0., 0., 0., 0., 0., 0., 
  "", "", "", "", "", "", "", 0., 5.421242*^6, 14.462, 39.7, 16.821, 10.813, 
  64800.057, 0.2, 114.316, 5.31, 19.6, 20.7, "", 3.6, 82.4}, 
 {"NOR", "Europe", "Norway", "2020-01-15", 0., 0., 0., 0., 0., 0., 0., 0., 
  "", "", "", "", "", "", "", 0., 5.421242*^6, 14.462, 39.7, 16.821, 10.813, 
  64800.057, 0.2, 114.316, 5.31, 19.6, 20.7, "", 3.6, 82.4}, 
 {"NOR", "Europe", "Norway", "2020-01-16", 0., 0., 0., 0., 0., 0., 0., 0., 
  "", "", "", "", "", "", "", 0., 5.421242*^6, 14.462, 39.7, 16.821, 10.813, 
  64800.057, 0.2, 114.316, 5.31, 19.6, 20.7, "", 3.6, 82.4}, 
 {"NOR", "Europe", "Norway", "2020-01-17", 0., 0., 0., 0., 0., 0., 0., 0., 
  "", "", "", "", "", "", "", 0., 5.421242*^6, 14.462, 39.7, 16.821, 10.813, 
  64800.057, 0.2, 114.316, 5.31, 19.6, 20.7, "", 3.6, 82.4}, 
 {"NOR", "Europe", "Norway", "2020-01-18", 0., 0., 0., 0., 0., 0., 0., 0., 
  "", "", "", "", "", "", "", 0., 5.421242*^6, 14.462, 39.7, 16.821, 10.813, 
  64800.057, 0.2, 114.316, 5.31, 19.6, 20.7, "", 3.6, 82.4}, 
 {"NOR", "Europe", "Norway", "2020-01-19", 0., 0., 0., 0., 0., 0., 0., 0., 
  "", "", "", "", "", "", "", 0., 5.421242*^6, 14.462, 39.7, 16.821, 10.813, 
  64800.057, 0.2, 114.316, 5.31, 19.6, 20.7, "", 3.6, 82.4}, 
 {"NOR", "Europe", "Norway", "2020-01-20", 0., 0., 0., 0., 0., 0., 0., 0., 
  "", "", "", "", "", "", "", 0., 5.421242*^6, 14.462, 39.7, 16.821, 10.813, 
  64800.057, 0.2, 114.316, 5.31, 19.6, 20.7, "", 3.6, 82.4}, 
 {"NOR", "Europe", "Norway", "2020-01-21", 0., 0., 0., 0., 0., 0., 0., 0., 
  "", "", "", "", "", "", "", 0., 5.421242*^6, 14.462, 39.7, 16.821, 10.813, 
  64800.057, 0.2, 114.316, 5.31, 19.6, 20.7, "", 3.6, 82.4}, 
 {"NOR", "Europe", "Norway", "2020-01-22", 0., 0., 0., 0., 0., 0., 0., 0., 
  "", "", "", "", "", "", "", 0., 5.421242*^6, 14.462, 39.7, 16.821, 10.813, 
  64800.057, 0.2, 114.316, 5.31, 19.6, 20.7, "", 3.6, 82.4}, 
 {"NOR", "Europe", "Norway", "2020-01-23", 0., 0., 0., 0., 0., 0., 0., 0., 
  "", "", "", "", "", "", "", 0., 5.421242*^6, 14.462, 39.7, 16.821, 10.813, 
  64800.057, 0.2, 114.316, 5.31, 19.6, 20.7, "", 3.6, 82.4}, 
 {"NOR", "Europe", "Norway", "2020-01-24", 0., 0., 0., 0., 0., 0., 0., 0., 
  "", "", "", "", "", "", "", 0., 5.421242*^6, 14.462, 39.7, 16.821, 10.813, 
  64800.057, 0.2, 114.316, 5.31, 19.6, 20.7, "", 3.6, 82.4}, 
 {"NOR", "Europe", "Norway", "2020-01-25", 0., 0., 0., 0., 0., 0., 0., 0., 
  "", "", "", "", "", "", "", 0., 5.421242*^6, 14.462, 39.7, 16.821, 10.813, 
  64800.057, 0.2, 114.316, 5.31, 19.6, 20.7, "", 3.6, 82.4}, 
 {"NOR", "Europe", "Norway", "2020-01-26", 0., 0., 0., 0., 0., 0., 0., 0., 
  "", "", "", "", "", "", "", 0., 5.421242*^6, 14.462, 39.7, 16.821, 10.813, 
  64800.057, 0.2, 114.316, 5.31, 19.6, 20.7, "", 3.6, 82.4}, 
 {"NOR", "Europe", "Norway", "2020-01-27", 0., 0., 0., 0., 0., 0., 0., 0., 
  "", "", "", "", "", "", "", 0., 5.421242*^6, 14.462, 39.7, 16.821, 10.813, 
  64800.057, 0.2, 114.316, 5.31, 19.6, 20.7, "", 3.6, 82.4}, 
 {"NOR", "Europe", "Norway", "2020-01-28", 0., 0., 0., 0., 0., 0., 0., 0., 
  "", "", "", "", "", "", "", 0., 5.421242*^6, 14.462, 39.7, 16.821, 10.813, 
  64800.057, 0.2, 114.316, 5.31, 19.6, 20.7, "", 3.6, 82.4}, 
 {"NOR", "Europe", "Norway", "2020-01-29", 0., 0., 0., 0., 0., 0., 0., 0., 
  "", "", "", "", "", "", "", 0., 5.421242*^6, 14.462, 39.7, 16.821, 10.813, 
  64800.057, 0.2, 114.316, 5.31, 19.6, 20.7, "", 3.6, 82.4}, 
 {"NOR", "Europe", "Norway", "2020-01-30", 0., 0., 0., 0., 0., 0., 0., 0., 
  "", "", "", "", "", "", "", 0., 5.421242*^6, 14.462, 39.7, 16.821, 10.813, 
  64800.057, 0.2, 114.316, 5.31, 19.6, 20.7, "", 3.6, 82.4}, 
 {"NOR", "Europe", "Norway", "2020-01-31", 0., 0., 0., 0., 0., 0., 0., 0., 
  "", "", "", "", "", "", "", 11.11, 5.421242*^6, 14.462, 39.7, 16.821, 
  10.813, 64800.057, 0.2, 114.316, 5.31, 19.6, 20.7, "", 3.6, 82.4}, 
 {"NOR", "Europe", "Norway", "2020-02-01", 0., 0., 0., 0., 0., 0., 0., 0., 
  "", "", "", "", "", "", "", 11.11, 5.421242*^6, 14.462, 39.7, 16.821, 
  10.813, 64800.057, 0.2, 114.316, 5.31, 19.6, 20.7, "", 3.6, 82.4}, 
 {"NOR", "Europe", "Norway", "2020-02-02", 0., 0., 0., 0., 0., 0., 0., 0., 
  "", "", "", "", "", "", "", 11.11, 5.421242*^6, 14.462, 39.7, 16.821, 
  10.813, 64800.057, 0.2, 114.316, 5.31, 19.6, 20.7, "", 3.6, 82.4}, 
 {"NOR", "Europe", "Norway", "2020-02-03", 0., 0., 0., 0., 0., 0., 0., 0., 
  "", "", "", "", "", "", "", 11.11, 5.421242*^6, 14.462, 39.7, 16.821, 
  10.813, 64800.057, 0.2, 114.316, 5.31, 19.6, 20.7, "", 3.6, 82.4}, 
 {"NOR", "Europe", "Norway", "2020-02-04", 0., 0., 0., 0., 0., 0., 0., 0., 
  "", "", "", "", "", "", "", 11.11, 5.421242*^6, 14.462, 39.7, 16.821, 
  10.813, 64800.057, 0.2, 114.316, 5.31, 19.6, 20.7, "", 3.6, 82.4}, 
 {"NOR", "Europe", "Norway", "2020-02-05", 0., 0., 0., 0., 0., 0., 0., 0., 
  "", "", "", "", "", "", "", 11.11, 5.421242*^6, 14.462, 39.7, 16.821, 
  10.813, 64800.057, 0.2, 114.316, 5.31, 19.6, 20.7, "", 3.6, 82.4}, 
 {"NOR", "Europe", "Norway", "2020-02-06", 0., 0., 0., 0., 0., 0., 0., 0., 
  "", "", "", "", "", "", "", 11.11, 5.421242*^6, 14.462, 39.7, 16.821, 
  10.813, 64800.057, 0.2, 114.316, 5.31, 19.6, 20.7, "", 3.6, 82.4}, 
 {"NOR", "Europe", "Norway", "2020-02-07", 0., 0., 0., 0., 0., 0., 0., 0., 
  "", "", "", "", "", "", "", 11.11, 5.421242*^6, 14.462, 39.7, 16.821, 
  10.813, 64800.057, 0.2, 114.316, 5.31, 19.6, 20.7, "", 3.6, 82.4}, 
 {"NOR", "Europe", "Norway", "2020-02-08", 0., 0., 0., 0., 0., 0., 0., 0., 
  "", "", "", "", "", "", "", 11.11, 5.421242*^6, 14.462, 39.7, 16.821, 
  10.813, 64800.057, 0.2, 114.316, 5.31, 19.6, 20.7, "", 3.6, 82.4}, 
 {"NOR", "Europe", "Norway", "2020-02-09", 0., 0., 0., 0., 0., 0., 0., 0., 
  "", "", "", "", "", "", "", 11.11, 5.421242*^6, 14.462, 39.7, 16.821, 
  10.813, 64800.057, 0.2, 114.316, 5.31, 19.6, 20.7, "", 3.6, 82.4}, 
 {"NOR", "Europe", "Norway", "2020-02-10", 0., 0., 0., 0., 0., 0., 0., 0., 
  "", "", "", "", "", "", "", 11.11, 5.421242*^6, 14.462, 39.7, 16.821, 
  10.813, 64800.057, 0.2, 114.316, 5.31, 19.6, 20.7, "", 3.6, 82.4}, 
 {"NOR", "Europe", "Norway", "2020-02-11", 0., 0., 0., 0., 0., 0., 0., 0., 
  "", "", "", "", "", "", "", 11.11, 5.421242*^6, 14.462, 39.7, 16.821, 
  10.813, 64800.057, 0.2, 114.316, 5.31, 19.6, 20.7, "", 3.6, 82.4}, 
 {"NOR", "Europe", "Norway", "2020-02-12", 0., 0., 0., 0., 0., 0., 0., 0., 
  "", "", "", "", "", "", "", 11.11, 5.421242*^6, 14.462, 39.7, 16.821, 
  10.813, 64800.057, 0.2, 114.316, 5.31, 19.6, 20.7, "", 3.6, 82.4}, 
 {"NOR", "Europe", "Norway", "2020-02-13", 0., 0., 0., 0., 0., 0., 0., 0., 
  "", "", "", "", "", "", "", 11.11, 5.421242*^6, 14.462, 39.7, 16.821, 
  10.813, 64800.057, 0.2, 114.316, 5.31, 19.6, 20.7, "", 3.6, 82.4}, 
 {"NOR", "Europe", "Norway", "2020-02-14", 0., 0., 0., 0., 0., 0., 0., 0., 
  "", "", "", "", "", "", "", 11.11, 5.421242*^6, 14.462, 39.7, 16.821, 
  10.813, 64800.057, 0.2, 114.316, 5.31, 19.6, 20.7, "", 3.6, 82.4}, 
 {"NOR", "Europe", "Norway", "2020-02-15", 0., 0., 0., 0., 0., 0., 0., 0., 
  "", "", "", "", "", "", "", 11.11, 5.421242*^6, 14.462, 39.7, 16.821, 
  10.813, 64800.057, 0.2, 114.316, 5.31, 19.6, 20.7, "", 3.6, 82.4}, 
 {"NOR", "Europe", "Norway", "2020-02-16", 0., 0., 0., 0., 0., 0., 0., 0., 
  "", "", "", "", "", "", "", 11.11, 5.421242*^6, 14.462, 39.7, 16.821, 
  10.813, 64800.057, 0.2, 114.316, 5.31, 19.6, 20.7, "", 3.6, 82.4}, 
 {"NOR", "Europe", "Norway", "2020-02-17", 0., 0., 0., 0., 0., 0., 0., 0., 
  "", "", "", "", "", "", "", 11.11, 5.421242*^6, 14.462, 39.7, 16.821, 
  10.813, 64800.057, 0.2, 114.316, 5.31, 19.6, 20.7, "", 3.6, 82.4}, 
 {"NOR", "Europe", "Norway", "2020-02-18", 0., 0., 0., 0., 0., 0., 0., 0., 
  "", "", "", "", "", "", "", 11.11, 5.421242*^6, 14.462, 39.7, 16.821, 
  10.813, 64800.057, 0.2, 114.316, 5.31, 19.6, 20.7, "", 3.6, 82.4}, 
 {"NOR", "Europe", "Norway", "2020-02-19", 0., 0., 0., 0., 0., 0., 0., 0., 
  "", "", "", "", "", "", "", 11.11, 5.421242*^6, 14.462, 39.7, 16.821, 
  10.813, 64800.057, 0.2, 114.316, 5.31, 19.6, 20.7, "", 3.6, 82.4}, 
 {"NOR", "Europe", "Norway", "2020-02-20", 0., 0., 0., 0., 0., 0., 0., 0., 
  "", "", "", "", "", "", "", 11.11, 5.421242*^6, 14.462, 39.7, 16.821, 
  10.813, 64800.057, 0.2, 114.316, 5.31, 19.6, 20.7, "", 3.6, 82.4}, 
 {"NOR", "Europe", "Norway", "2020-02-21", 0., 0., 0., 0., 0., 0., 0., 0., 
  "", "", "", "", "", "", "", 11.11, 5.421242*^6, 14.462, 39.7, 16.821, 
  10.813, 64800.057, 0.2, 114.316, 5.31, 19.6, 20.7, "", 3.6, 82.4}, 
 {"NOR", "Europe", "Norway", "2020-02-22", 0., 0., 0., 0., 0., 0., 0., 0., 
  "", "", "", "", "", "", "", 11.11, 5.421242*^6, 14.462, 39.7, 16.821, 
  10.813, 64800.057, 0.2, 114.316, 5.31, 19.6, 20.7, "", 3.6, 82.4}, 
 {"NOR", "Europe", "Norway", "2020-02-23", 0., 0., 0., 0., 0., 0., 0., 0., 
  "", "", "", "", "", "", "", 11.11, 5.421242*^6, 14.462, 39.7, 16.821, 
  10.813, 64800.057, 0.2, 114.316, 5.31, 19.6, 20.7, "", 3.6, 82.4}, 
 {"NOR", "Europe", "Norway", "2020-02-24", 0., 0., 0., 0., 0., 0., 0., 0., 
  12., 12., 0.002, 0.002, "", "", "people tested", 11.11, 5.421242*^6, 
  14.462, 39.7, 16.821, 10.813, 64800.057, 0.2, 114.316, 5.31, 19.6, 20.7, 
  "", 3.6, 82.4}, {"NOR", "Europe", "Norway", "2020-02-25", 0., 0., 0., 0., 
  0., 0., 0., 0., 74., 62., 0.014, 0.011, "", "", "people tested", 11.11, 
  5.421242*^6, 14.462, 39.7, 16.821, 10.813, 64800.057, 0.2, 114.316, 5.31, 
  19.6, 20.7, "", 3.6, 82.4}, {"NOR", "Europe", "Norway", "2020-02-26", 0., 
  0., 0., 0., 0., 0., 0., 0., 222., 148., 0.041, 0.027, "", "", 
  "people tested", 11.11, 5.421242*^6, 14.462, 39.7, 16.821, 10.813, 
  64800.057, 0.2, 114.316, 5.31, 19.6, 20.7, "", 3.6, 82.4}, 
 {"NOR", "Europe", "Norway", "2020-02-27", 1., 1., 0., 0., 0.184, 0.184, 0., 
  0., 471., 249., 0.087, 0.046, "", "", "people tested", 11.11, 5.421242*^6, 
  14.462, 39.7, 16.821, 10.813, 64800.057, 0.2, 114.316, 5.31, 19.6, 20.7, 
  "", 3.6, 82.4}, {"NOR", "Europe", "Norway", "2020-02-28", 4., 3., 0., 0., 
  0.738, 0.553, 0., 0., 761., 290., 0.14, 0.053, "", "", "people tested", 
  11.11, 5.421242*^6, 14.462, 39.7, 16.821, 10.813, 64800.057, 0.2, 114.316, 
  5.31, 19.6, 20.7, "", 3.6, 82.4}, {"NOR", "Europe", "Norway", "2020-02-29", 
  6., 2., 0., 0., 1.107, 0.369, 0., 0., 970., 209., 0.179, 0.039, "", "", 
  "people tested", 11.11, 5.421242*^6, 14.462, 39.7, 16.821, 10.813, 
  64800.057, 0.2, 114.316, 5.31, 19.6, 20.7, "", 3.6, 82.4}, 
 {"NOR", "Europe", "Norway", "2020-03-01", 15., 9., 0., 0., 2.767, 1.66, 0., 
  0., 1205., 235., 0.222, 0.043, "", "", "people tested", 11.11, 5.421242*^6, 
  14.462, 39.7, 16.821, 10.813, 64800.057, 0.2, 114.316, 5.31, 19.6, 20.7, 
  "", 3.6, 82.4}, {"NOR", "Europe", "Norway", "2020-03-02", 19., 4., 0., 0., 
  3.505, 0.738, 0., 0., 1596., 391., 0.294, 0.072, 226., 0.042, 
  "people tested", 11.11, 5.421242*^6, 14.462, 39.7, 16.821, 10.813, 
  64800.057, 0.2, 114.316, 5.31, 19.6, 20.7, "", 3.6, 82.4}, 
 {"NOR", "Europe", "Norway", "2020-03-03", 25., 6., 0., 0., 4.611, 1.107, 0., 
  0., 1976., 380., 0.364, 0.07, 272., 0.05, "people tested", 11.11, 
  5.421242*^6, 14.462, 39.7, 16.821, 10.813, 64800.057, 0.2, 114.316, 5.31, 
  19.6, 20.7, "", 3.6, 82.4}, {"NOR", "Europe", "Norway", "2020-03-04", 33., 
  8., 0., 0., 6.087, 1.476, 0., 0., 2317., 341., 0.427, 0.063, 299., 0.055, 
  "people tested", 11.11, 5.421242*^6, 14.462, 39.7, 16.821, 10.813, 
  64800.057, 0.2, 114.316, 5.31, 19.6, 20.7, "", 3.6, 82.4}, 
 {"NOR", "Europe", "Norway", "2020-03-05", 56., 23., 0., 0., 10.33, 4.243, 
  0., 0., 2691., 374., 0.496, 0.069, 317., 0.058, "people tested", 11.11, 
  5.421242*^6, 14.462, 39.7, 16.821, 10.813, 64800.057, 0.2, 114.316, 5.31, 
  19.6, 20.7, "", 3.6, 82.4}, {"NOR", "Europe", "Norway", "2020-03-06", 86., 
  30., 0., 0., 15.864, 5.534, 0., 0., 3056., 365., 0.564, 0.067, 328., 0.061, 
  "people tested", 11.11, 5.421242*^6, 14.462, 39.7, 16.821, 10.813, 
  64800.057, 0.2, 114.316, 5.31, 19.6, 20.7, "", 3.6, 82.4}, 
 {"NOR", "Europe", "Norway", "2020-03-07", 113., 27., 0., 0., 20.844, 4.98, 
  0., 0., 3371., 315., 0.622, 0.058, 343., 0.063, "people tested", 11.11, 
  5.421242*^6, 14.462, 39.7, 16.821, 10.813, 64800.057, 0.2, 114.316, 5.31, 
  19.6, 20.7, "", 3.6, 82.4}, {"NOR", "Europe", "Norway", "2020-03-08", 147., 
  34., 0., 0., 27.116, 6.272, 0., 0., 3779., 408., 0.697, 0.075, 368., 0.068, 
  "people tested", 11.11, 5.421242*^6, 14.462, 39.7, 16.821, 10.813, 
  64800.057, 0.2, 114.316, 5.31, 19.6, 20.7, "", 3.6, 82.4}, 
 {"NOR", "Europe", "Norway", "2020-03-09", 169., 22., 0., 0., 31.174, 4.058, 
  0., 0., 5263., 1484., 0.971, 0.274, 524., 0.097, "people tested", 11.11, 
  5.421242*^6, 14.462, 39.7, 16.821, 10.813, 64800.057, 0.2, 114.316, 5.31, 
  19.6, 20.7, "", 3.6, 82.4}, {"NOR", "Europe", "Norway", "2020-03-10", 192., 
  23., 0., 0., 35.416, 4.243, 0., 0., 6949., 1686., 1.282, 0.311, 710., 
  0.131, "people tested", 14.81, 5.421242*^6, 14.462, 39.7, 16.821, 10.813, 
  64800.057, 0.2, 114.316, 5.31, 19.6, 20.7, "", 3.6, 82.4}, 
 {"NOR", "Europe", "Norway", "2020-03-11", 277., 85., 0., 0., 51.095, 15.679, 
  0., 0., 9034., 2085., 1.666, 0.385, 960., 0.177, "people tested", 20.37, 
  5.421242*^6, 14.462, 39.7, 16.821, 10.813, 64800.057, 0.2, 114.316, 5.31, 
  19.6, 20.7, "", 3.6, 82.4}, {"NOR", "Europe", "Norway", "2020-03-12", 489., 
  212., 0., 0., 90.201, 39.105, 0., 0., 12051., 3017., 2.223, 0.557, 1337., 
  0.247, "people tested", 48.15, 5.421242*^6, 14.462, 39.7, 16.821, 10.813, 
  64800.057, 0.2, 114.316, 5.31, 19.6, 20.7, "", 3.6, 82.4}, 
 {"NOR", "Europe", "Norway", "2020-03-13", 621., 132., 1., 1., 114.549, 
  24.349, 0.184, 0.184, 16105., 4054., 2.971, 0.748, 1864., 0.344, 
  "people tested", 48.15, 5.421242*^6, 14.462, 39.7, 16.821, 10.813, 
  64800.057, 0.2, 114.316, 5.31, 19.6, 20.7, "", 3.6, 82.4}, 
 {"NOR", "Europe", "Norway", "2020-03-14", 621., 0., 1., 0., 114.549, 0., 
  0.184, 0., 18866., 2761., 3.48, 0.509, 2214., 0.408, "people tested", 53.7, 
  5.421242*^6, 14.462, 39.7, 16.821, 10.813, 64800.057, 0.2, 114.316, 5.31, 
  19.6, 20.7, "", 3.6, 82.4}, {"NOR", "Europe", "Norway", "2020-03-15", 907., 
  286., 1., 0., 167.305, 52.755, 0.184, 0., 21736., 2870., 4.009, 0.529, 
  2565., 0.473, "people tested", 59.26, 5.421242*^6, 14.462, 39.7, 16.821, 
  10.813, 64800.057, 0.2, 114.316, 5.31, 19.6, 20.7, "", 3.6, 82.4}, 
 {"NOR", "Europe", "Norway", "2020-03-16", 1077., 170., 1., 0., 198.663, 
  31.358, 0.184, 0., 27999., 6263., 5.165, 1.155, 3248., 0.599, 
  "people tested", 67.59, 5.421242*^6, 14.462, 39.7, 16.821, 10.813, 
  64800.057, 0.2, 114.316, 5.31, 19.6, 20.7, "", 3.6, 82.4}, 
 {"NOR", "Europe", "Norway", "2020-03-17", 1169., 92., 3., 2., 215.633, 
  16.97, 0.553, 0.369, 34585., 6586., 6.38, 1.215, 3948., 0.728, 
  "people tested", 67.59, 5.421242*^6, 14.462, 39.7, 16.821, 10.813, 
  64800.057, 0.2, 114.316, 5.31, 19.6, 20.7, "", 3.6, 82.4}, 
 {"NOR", "Europe", "Norway", "2020-03-18", 1308., 139., 3., 0., 241.273, 
  25.64, 0.553, 0., 41412., 6827., 7.639, 1.259, 4625., 0.853, 
  "people tested", 67.59, 5.421242*^6, 14.462, 39.7, 16.821, 10.813, 
  64800.057, 0.2, 114.316, 5.31, 19.6, 20.7, "", 3.6, 82.4}, 
 {"NOR", "Europe", "Norway", "2020-03-19", 1423., 115., 3., 0., 262.486, 
  21.213, 0.553, 0., 47395., 5983., 8.742, 1.104, 5049., 0.931, 
  "people tested", 70.37, 5.421242*^6, 14.462, 39.7, 16.821, 10.813, 
  64800.057, 0.2, 114.316, 5.31, 19.6, 20.7, "", 3.6, 82.4}, 
 {"NOR", "Europe", "Norway", "2020-03-20", 1552., 129., 6., 3., 286.281, 
  23.795, 1.107, 0.553, 52514., 5119., 9.687, 0.944, 5201., 0.959, 
  "people tested", 70.37, 5.421242*^6, 14.462, 39.7, 16.821, 10.813, 
  64800.057, 0.2, 114.316, 5.31, 19.6, 20.7, "", 3.6, 82.4}, 
 {"NOR", "Europe", "Norway", "2020-03-21", 1742., 190., 7., 1., 321.329, 
  35.047, 1.291, 0.184, 55021., 2507., 10.149, 0.462, 5165., 0.953, 
  "people tested", 70.37, 5.421242*^6, 14.462, 39.7, 16.821, 10.813, 
  64800.057, 0.2, 114.316, 5.31, 19.6, 20.7, "", 3.6, 82.4}, 
 {"NOR", "Europe", "Norway", "2020-03-22", 1926., 184., 7., 0., 355.269, 
  33.941, 1.291, 0., 56309., 1288., 10.387, 0.238, 4939., 0.911, 
  "people tested", 70.37, 5.421242*^6, 14.462, 39.7, 16.821, 10.813, 
  64800.057, 0.2, 114.316, 5.31, 19.6, 20.7, "", 3.6, 82.4}, 
 {"NOR", "Europe", "Norway", "2020-03-23", 2132., 206., 7., 0., 393.268, 
  37.999, 1.291, 0., 59873., 3564., 11.044, 0.657, 4553., 0.84, 
  "people tested", 70.37, 5.421242*^6, 14.462, 39.7, 16.821, 10.813, 
  64800.057, 0.2, 114.316, 5.31, 19.6, 20.7, "", 3.6, 82.4}, 
 {"NOR", "Europe", "Norway", "2020-03-24", 2371., 239., 8., 1., 437.354, 
  44.086, 1.476, 0.184, 63401., 3528., 11.695, 0.651, 4117., 0.759, 
  "people tested", 75.93, 5.421242*^6, 14.462, 39.7, 16.821, 10.813, 
  64800.057, 0.2, 114.316, 5.31, 19.6, 20.7, "", 3.6, 82.4}, 
 {"NOR", "Europe", "Norway", "2020-03-25", 2566., 195., 10., 2., 473.323, 
  35.97, 1.845, 0.369, 66745., 3344., 12.312, 0.617, 3619., 0.668, 
  "people tested", 75.93, 5.421242*^6, 14.462, 39.7, 16.821, 10.813, 
  64800.057, 0.2, 114.316, 5.31, 19.6, 20.7, "", 3.6, 82.4}, 
 {"NOR", "Europe", "Norway", "2020-03-26", 2916., 350., 12., 2., 537.884, 
  64.561, 2.214, 0.369, 69930., 3185., 12.899, 0.588, 3219., 0.594, 
  "people tested", 75.93, 5.421242*^6, 14.462, 39.7, 16.821, 10.813, 
  64800.057, 0.2, 114.316, 5.31, 19.6, 20.7, "", 3.6, 82.4}, 
 {"NOR", "Europe", "Norway", "2020-03-27", 3156., 240., 14., 2., 582.154, 
  44.27, 2.582, 0.369, 73221., 3291., 13.506, 0.607, 2958., 0.546, 
  "people tested", 75.93, 5.421242*^6, 14.462, 39.7, 16.821, 10.813, 
  64800.057, 0.2, 114.316, 5.31, 19.6, 20.7, "", 3.6, 82.4}, 
 {"NOR", "Europe", "Norway", "2020-03-28", 3581., 425., 16., 2., 660.55, 
  78.395, 2.951, 0.369, 75022., 1801., 13.839, 0.332, 2857., 0.527, 
  "people tested", 75.93, 5.421242*^6, 14.462, 39.7, 16.821, 10.813, 
  64800.057, 0.2, 114.316, 5.31, 19.6, 20.7, "", 3.6, 82.4}, 
 {"NOR", "Europe", "Norway", "2020-03-29", 3845., 264., 20., 4., 709.247, 
  48.697, 3.689, 0.738, 76265., 1243., 14.068, 0.229, 2851., 0.526, 
  "people tested", 75.93, 5.421242*^6, 14.462, 39.7, 16.821, 10.813, 
  64800.057, 0.2, 114.316, 5.31, 19.6, 20.7, "", 3.6, 82.4}, 
 {"NOR", "Europe", "Norway", "2020-03-30", 4102., 257., 22., 2., 756.653, 
  47.406, 4.058, 0.369, 79437., 3172., 14.653, 0.585, 2795., 0.516, 
  "people tested", 75.93, 5.421242*^6, 14.462, 39.7, 16.821, 10.813, 
  64800.057, 0.2, 114.316, 5.31, 19.6, 20.7, "", 3.6, 82.4}, 
 {"NOR", "Europe", "Norway", "2020-03-31", 4226., 124., 26., 4., 779.526, 
  22.873, 4.796, 0.738, 82883., 3446., 15.289, 0.636, 2783., 0.513, 
  "people tested", 75.93, 5.421242*^6, 14.462, 39.7, 16.821, 10.813, 
  64800.057, 0.2, 114.316, 5.31, 19.6, 20.7, "", 3.6, 82.4}, 
 {"NOR", "Europe", "Norway", "2020-04-01", 4447., 221., 28., 2., 820.292, 
  40.766, 5.165, 0.369, 86600., 3717., 15.974, 0.686, 2836., 0.523, 
  "people tested", 75.93, 5.421242*^6, 14.462, 39.7, 16.821, 10.813, 
  64800.057, 0.2, 114.316, 5.31, 19.6, 20.7, "", 3.6, 82.4}, 
 {"NOR", "Europe", "Norway", "2020-04-02", 4665., 218., 32., 4., 860.504, 
  40.212, 5.903, 0.738, 89907., 3307., 16.584, 0.61, 2854., 0.526, 
  "people tested", 75.93, 5.421242*^6, 14.462, 39.7, 16.821, 10.813, 
  64800.057, 0.2, 114.316, 5.31, 19.6, 20.7, "", 3.6, 82.4}, 
 {"NOR", "Europe", "Norway", "2020-04-03", 4935., 270., 42., 10., 910.308, 
  49.804, 7.747, 1.845, 93235., 3328., 17.198, 0.614, 2859., 0.527, 
  "people tested", 75.93, 5.421242*^6, 14.462, 39.7, 16.821, 10.813, 
  64800.057, 0.2, 114.316, 5.31, 19.6, 20.7, "", 3.6, 82.4}, 
 {"NOR", "Europe", "Norway", "2020-04-04", 5208., 273., 44., 2., 960.665, 
  50.357, 8.116, 0.369, 94549., 1314., 17.44, 0.242, 2790., 0.515, 
  "people tested", 75.93, 5.421242*^6, 14.462, 39.7, 16.821, 10.813, 
  64800.057, 0.2, 114.316, 5.31, 19.6, 20.7, "", 3.6, 82.4}, 
 {"NOR", "Europe", "Norway", "2020-04-05", 5510., 302., 50., 6., 1016.372, 
  55.707, 9.223, 1.107, 95599., 1050., 17.634, 0.194, 2762., 0.509, 
  "people tested", 75.93, 5.421242*^6, 14.462, 39.7, 16.821, 10.813, 
  64800.057, 0.2, 114.316, 5.31, 19.6, 20.7, "", 3.6, 82.4}, 
 {"NOR", "Europe", "Norway", "2020-04-06", 5640., 130., 58., 8., 1040.352, 
  23.98, 10.699, 1.476, 98865., 3266., 18.237, 0.602, 2775., 0.512, 
  "people tested", 75.93, 5.421242*^6, 14.462, 39.7, 16.821, 10.813, 
  64800.057, 0.2, 114.316, 5.31, 19.6, 20.7, "", 3.6, 82.4}, 
 {"NOR", "Europe", "Norway", "2020-04-07", 5755., 115., 59., 1., 1061.565, 
  21.213, 10.883, 0.184, 101612., 2747., 18.743, 0.507, 2676., 0.494, 
  "people tested", 75.93, 5.421242*^6, 14.462, 39.7, 16.821, 10.813, 
  64800.057, 0.2, 114.316, 5.31, 19.6, 20.7, "", 3.6, 82.4}, 
 {"NOR", "Europe", "Norway", "2020-04-08", 5863., 108., 69., 10., 1081.486, 
  19.922, 12.728, 1.845, 103699., 2087., 19.128, 0.385, 2443., 0.451, 
  "people tested", 75.93, 5.421242*^6, 14.462, 39.7, 16.821, 10.813, 
  64800.057, 0.2, 114.316, 5.31, 19.6, 20.7, "", 3.6, 82.4}, 
 {"NOR", "Europe", "Norway", "2020-04-09", 6010., 147., 80., 11., 1108.602, 
  27.116, 14.757, 2.029, 104911., 1212., 19.352, 0.224, 2143., 0.395, 
  "people tested", 75.93, 5.421242*^6, 14.462, 39.7, 16.821, 10.813, 
  64800.057, 0.2, 114.316, 5.31, 19.6, 20.7, "", 3.6, 82.4}, 
 {"NOR", "Europe", "Norway", "2020-04-10", 6160., 150., 88., 8., 1136.271, 
  27.669, 16.232, 1.476, 106148., 1237., 19.58, 0.228, 1845., 0.34, 
  "people tested", 75.93, 5.421242*^6, 14.462, 39.7, 16.821, 10.813, 
  64800.057, 0.2, 114.316, 5.31, 19.6, 20.7, "", 3.6, 82.4}, 
 {"NOR", "Europe", "Norway", "2020-04-11", 6244., 84., 92., 4., 1151.766, 
  15.495, 16.97, 0.738, 107449., 1301., 19.82, 0.24, 1843., 0.34, 
  "people tested", 75.93, 5.421242*^6, 14.462, 39.7, 16.821, 10.813, 
  64800.057, 0.2, 114.316, 5.31, 19.6, 20.7, "", 3.6, 82.4}, 
 {"NOR", "Europe", "Norway", "2020-04-12", 6320., 76., 98., 6., 1165.785, 
  14.019, 18.077, 1.107, 108579., 1130., 20.028, 0.208, 1854., 0.342, 
  "people tested", 75.93, 5.421242*^6, 14.462, 39.7, 16.821, 10.813, 
  64800.057, 0.2, 114.316, 5.31, 19.6, 20.7, "", 3.6, 82.4}, 
 {"NOR", "Europe", "Norway", "2020-04-13", 6415., 95., 103., 5., 1183.308, 
  17.524, 18.999, 0.922, 109741., 1162., 20.243, 0.214, 1554., 0.287, 
  "people tested", 75.93, 5.421242*^6, 14.462, 39.7, 16.821, 10.813, 
  64800.057, 0.2, 114.316, 5.31, 19.6, 20.7, "", 3.6, 82.4}, 
 {"NOR", "Europe", "Norway", "2020-04-14", 6488., 73., 114., 11., 1196.774, 
  13.466, 21.028, 2.029, 112714., 2973., 20.791, 0.548, 1586., 0.293, 
  "people tested", 75.93, 5.421242*^6, 14.462, 39.7, 16.821, 10.813, 
  64800.057, 0.2, 114.316, 5.31, 19.6, 20.7, "", 3.6, 82.4}, 
 {"NOR", "Europe", "Norway", "2020-04-15", 6566., 78., 127., 13., 1211.162, 
  14.388, 23.426, 2.398, 115757., 3043., 21.352, 0.561, 1723., 0.318, 
  "people tested", 75.93, 5.421242*^6, 14.462, 39.7, 16.821, 10.813, 
  64800.057, 0.2, 114.316, 5.31, 19.6, 20.7, "", 3.6, 82.4}, 
 {"NOR", "Europe", "Norway", "2020-04-16", 6677., 111., 130., 3., 1231.637, 
  20.475, 23.98, 0.553, 118525., 2768., 21.863, 0.511, 1945., 0.359, 
  "people tested", 75.93, 5.421242*^6, 14.462, 39.7, 16.821, 10.813, 
  64800.057, 0.2, 114.316, 5.31, 19.6, 20.7, "", 3.6, 82.4}, 
 {"NOR", "Europe", "Norway", "2020-04-17", 6791., 114., 136., 6., 1252.665, 
  21.028, 25.087, 1.107, 121325., 2800., 22.38, 0.516, 2168., 0.4, 
  "people tested", 75.93, 5.421242*^6, 14.462, 39.7, 16.821, 10.813, 
  64800.057, 0.2, 114.316, 5.31, 19.6, 20.7, "", 3.6, 82.4}, 
 {"NOR", "Europe", "Norway", "2020-04-18", 6791., 0., 136., 0., 1252.665, 0., 
  25.087, 0., 122362., 1037., 22.571, 0.191, 2130., 0.393, "people tested", 
  75.93, 5.421242*^6, 14.462, 39.7, 16.821, 10.813, 64800.057, 0.2, 114.316, 
  5.31, 19.6, 20.7, "", 3.6, 82.4}, {"NOR", "Europe", "Norway", "2020-04-19", 
  6984., 193., 148., 12., 1288.266, 35.601, 27.3, 2.214, 123384., 1022., 
  22.759, 0.189, 2115., 0.39, "people tested", 75.93, 5.421242*^6, 14.462, 
  39.7, 16.821, 10.813, 64800.057, 0.2, 114.316, 5.31, 19.6, 20.7, "", 3.6, 
  82.4}, {"NOR", "Europe", "Norway", "2020-04-20", 7068., 84., 154., 6., 
  1303.76, 15.495, 28.407, 1.107, 126762., 3378., 23.382, 0.623, 2432., 
  0.449, "people tested", 66.67, 5.421242*^6, 14.462, 39.7, 16.821, 10.813, 
  64800.057, 0.2, 114.316, 5.31, 19.6, 20.7, "", 3.6, 82.4}, 
 {"NOR", "Europe", "Norway", "2020-04-21", 7113., 45., 154., 0., 1312.061, 
  8.301, 28.407, 0., 130019., 3257., 23.983, 0.601, 2472., 0.456, 
  "people tested", 61.11, 5.421242*^6, 14.462, 39.7, 16.821, 10.813, 
  64800.057, 0.2, 114.316, 5.31, 19.6, 20.7, "", 3.6, 82.4}, 
 {"NOR", "Europe", "Norway", "2020-04-22", 7166., 53., 163., 9., 1321.837, 
  9.776, 30.067, 1.66, 132997., 2978., 24.533, 0.549, 2463., 0.454, 
  "people tested", 61.11, 5.421242*^6, 14.462, 39.7, 16.821, 10.813, 
  64800.057, 0.2, 114.316, 5.31, 19.6, 20.7, "", 3.6, 82.4}, 
 {"NOR", "Europe", "Norway", "2020-04-23", 7250., 84., 169., 6., 1337.332, 
  15.495, 31.174, 1.107, 135633., 2636., 25.019, 0.486, 2444., 0.451, 
  "people tested", 61.11, 5.421242*^6, 14.462, 39.7, 16.821, 10.813, 
  64800.057, 0.2, 114.316, 5.31, 19.6, 20.7, "", 3.6, 82.4}, 
 {"NOR", "Europe", "Norway", "2020-04-24", 7345., 95., 180., 11., 1354.856, 
  17.524, 33.203, 2.029, 138545., 2912., 25.556, 0.537, 2460., 0.454, 
  "people tested", 61.11, 5.421242*^6, 14.462, 39.7, 16.821, 10.813, 
  64800.057, 0.2, 114.316, 5.31, 19.6, 20.7, "", 3.6, 82.4}, 
 {"NOR", "Europe", "Norway", "2020-04-25", 7408., 63., 191., 11., 1366.477, 
  11.621, 35.232, 2.029, 139530., 985., 25.738, 0.182, 2453., 0.452, 
  "people tested", 61.11, 5.421242*^6, 14.462, 39.7, 16.821, 10.813, 
  64800.057, 0.2, 114.316, 5.31, 19.6, 20.7, "", 3.6, 82.4}, 
 {"NOR", "Europe", "Norway", "2020-04-26", 7467., 59., 193., 2., 1377.36, 
  10.883, 35.601, 0.369, 140381., 851., 25.895, 0.157, 2428., 0.448, 
  "people tested", 61.11, 5.421242*^6, 14.462, 39.7, 16.821, 10.813, 
  64800.057, 0.2, 114.316, 5.31, 19.6, 20.7, "", 3.6, 82.4}, 
 {"NOR", "Europe", "Norway", "2020-04-27", 7505., 38., 193., 0., 1384.369, 
  7.009, 35.601, 0., 144021., 3640., 26.566, 0.671, 2466., 0.455, 
  "people tested", 61.11, 5.421242*^6, 14.462, 39.7, 16.821, 10.813, 
  64800.057, 0.2, 114.316, 5.31, 19.6, 20.7, "", 3.6, 82.4}, 
 {"NOR", "Europe", "Norway", "2020-04-28", 7533., 28., 193., 0., 1389.534, 
  5.165, 35.601, 0., 147670., 3649., 27.239, 0.673, 2522., 0.465, 
  "people tested", 61.11, 5.421242*^6, 14.462, 39.7, 16.821, 10.813, 
  64800.057, 0.2, 114.316, 5.31, 19.6, 20.7, "", 3.6, 82.4}, 
 {"NOR", "Europe", "Norway", "2020-04-29", 7605., 72., 195., 2., 1402.815, 
  13.281, 35.97, 0.369, 151143., 3473., 27.88, 0.641, 2592., 0.478, 
  "people tested", 61.11, 5.421242*^6, 14.462, 39.7, 16.821, 10.813, 
  64800.057, 0.2, 114.316, 5.31, 19.6, 20.7, "", 3.6, 82.4}, 
 {"NOR", "Europe", "Norway", "2020-04-30", 7667., 62., 202., 7., 1414.252, 
  11.436, 37.261, 1.291, 155125., 3982., 28.614, 0.735, 2785., 0.514, 
  "people tested", 64.81, 5.421242*^6, 14.462, 39.7, 16.821, 10.813, 
  64800.057, 0.2, 114.316, 5.31, 19.6, 20.7, "", 3.6, 82.4}, 
 {"NOR", "Europe", "Norway", "2020-05-01", 7710., 43., 204., 2., 1422.183, 
  7.932, 37.63, 0.369, 156441., 1316., 28.857, 0.243, 2557., 0.472, 
  "people tested", 64.81, 5.421242*^6, 14.462, 39.7, 16.821, 10.813, 
  64800.057, 0.2, 114.316, 5.31, 19.6, 20.7, "", 3.6, 82.4}, 
 {"NOR", "Europe", "Norway", "2020-05-02", 7759., 49., 204., 0., 1431.222, 
  9.039, 37.63, 0., 157812., 1371., 29.11, 0.253, 2612., 0.482, 
  "people tested", 64.81, 5.421242*^6, 14.462, 39.7, 16.821, 10.813, 
  64800.057, 0.2, 114.316, 5.31, 19.6, 20.7, "", 3.6, 82.4}, 
 {"NOR", "Europe", "Norway", "2020-05-03", 7759., 0., 204., 0., 1431.222, 0., 
  37.63, 0., 158917., 1105., 29.314, 0.204, 2648., 0.488, "people tested", 
  64.81, 5.421242*^6, 14.462, 39.7, 16.821, 10.813, 64800.057, 0.2, 114.316, 
  5.31, 19.6, 20.7, "", 3.6, 82.4}, {"NOR", "Europe", "Norway", "2020-05-04", 
  7809., 50., 208., 4., 1440.445, 9.223, 38.368, 0.738, 163154., 4237., 
  30.095, 0.782, 2733., 0.504, "people tested", 64.81, 5.421242*^6, 14.462, 
  39.7, 16.821, 10.813, 64800.057, 0.2, 114.316, 5.31, 19.6, 20.7, "", 3.6, 
  82.4}, {"NOR", "Europe", "Norway", "2020-05-05", 7847., 38., 208., 0., 
  1447.454, 7.009, 38.368, 0., 167048., 3894., 30.814, 0.718, 2768., 0.511, 
  "people tested", 64.81, 5.421242*^6, 14.462, 39.7, 16.821, 10.813, 
  64800.057, 0.2, 114.316, 5.31, 19.6, 20.7, "", 3.6, 82.4}, 
 {"NOR", "Europe", "Norway", "2020-05-06", 7903., 56., 209., 1., 1457.784, 
  10.33, 38.552, 0.184, 170870., 3822., 31.519, 0.705, 2818., 0.52, 
  "people tested", 64.81, 5.421242*^6, 14.462, 39.7, 16.821, 10.813, 
  64800.057, 0.2, 114.316, 5.31, 19.6, 20.7, "", 3.6, 82.4}, 
 {"NOR", "Europe", "Norway", "2020-05-07", 7953., 50., 209., 0., 1467.007, 
  9.223, 38.552, 0., 174256., 3386., 32.143, 0.625, 2733., 0.504, 
  "people tested", 64.81, 5.421242*^6, 14.462, 39.7, 16.821, 10.813, 
  64800.057, 0.2, 114.316, 5.31, 19.6, 20.7, "", 3.6, 82.4}, 
 {"NOR", "Europe", "Norway", "2020-05-08", 7995., 42., 209., 0., 1474.754, 
  7.747, 38.552, 0., 177657., 3401., 32.771, 0.627, 3031., 0.559, 
  "people tested", 64.81, 5.421242*^6, 14.462, 39.7, 16.821, 10.813, 
  64800.057, 0.2, 114.316, 5.31, 19.6, 20.7, "", 3.6, 82.4}, 
 {"NOR", "Europe", "Norway", "2020-05-09", 8034., 39., 213., 4., 1481.948, 
  7.194, 39.29, 0.738, 178819., 1162., 32.985, 0.214, 3001., 0.554, 
  "people tested", 64.81, 5.421242*^6, 14.462, 39.7, 16.821, 10.813, 
  64800.057, 0.2, 114.316, 5.31, 19.6, 20.7, "", 3.6, 82.4}, 
 {"NOR", "Europe", "Norway", "2020-05-10", 8069., 35., 213., 0., 1488.404, 
  6.456, 39.29, 0., 179668., 849., 33.141, 0.157, 2964., 0.547, 
  "people tested", 64.81, 5.421242*^6, 14.462, 39.7, 16.821, 10.813, 
  64800.057, 0.2, 114.316, 5.31, 19.6, 20.7, "", 3.6, 82.4}, 
 {"NOR", "Europe", "Norway", "2020-05-11", 8099., 30., 217., 4., 1493.938, 
  5.534, 40.028, 0.738, 183613., 3945., 33.869, 0.728, 2923., 0.539, 
  "people tested", 60.19, 5.421242*^6, 14.462, 39.7, 16.821, 10.813, 
  64800.057, 0.2, 114.316, 5.31, 19.6, 20.7, "", 3.6, 82.4}, 
 {"NOR", "Europe", "Norway", "2020-05-12", 8106., 7., 224., 7., 1495.229, 
  1.291, 41.319, 1.291, 187439., 3826., 34.575, 0.706, 2913., 0.537, 
  "people tested", 60.19, 5.421242*^6, 14.462, 39.7, 16.821, 10.813, 
  64800.057, 0.2, 114.316, 5.31, 19.6, 20.7, "", 3.6, 82.4}, 
 {"NOR", "Europe", "Norway", "2020-05-13", 8135., 29., 228., 4., 1500.579, 
  5.349, 42.057, 0.738, 191103., 3664., 35.251, 0.676, 2890., 0.533, 
  "people tested", 60.19, 5.421242*^6, 14.462, 39.7, 16.821, 10.813, 
  64800.057, 0.2, 114.316, 5.31, 19.6, 20.7, "", 3.6, 82.4}, 
 {"NOR", "Europe", "Norway", "2020-05-14", 8158., 23., 229., 1., 1504.821, 
  4.243, 42.241, 0.184, 194849., 3746., 35.942, 0.691, 2942., 0.543, 
  "people tested", 54.63, 5.421242*^6, 14.462, 39.7, 16.821, 10.813, 
  64800.057, 0.2, 114.316, 5.31, 19.6, 20.7, "", 3.6, 82.4}, 
 {"NOR", "Europe", "Norway", "2020-05-15", 8175., 17., 232., 3., 1507.957, 
  3.136, 42.795, 0.553, 198574., 3725., 36.629, 0.687, 2988., 0.551, 
  "people tested", 54.63, 5.421242*^6, 14.462, 39.7, 16.821, 10.813, 
  64800.057, 0.2, 114.316, 5.31, 19.6, 20.7, "", 3.6, 82.4}, 
 {"NOR", "Europe", "Norway", "2020-05-16", 8197., 22., 232., 0., 1512.015, 
  4.058, 42.795, 0., 199706., 1132., 36.838, 0.209, 2984., 0.55, 
  "people tested", 54.63, 5.421242*^6, 14.462, 39.7, 16.821, 10.813, 
  64800.057, 0.2, 114.316, 5.31, 19.6, 20.7, "", 3.6, 82.4}, 
 {"NOR", "Europe", "Norway", "2020-05-17", 8197., 0., 232., 0., 1512.015, 0., 
  42.795, 0., 200265., 559., 36.941, 0.103, 2942., 0.543, "people tested", 
  54.63, 5.421242*^6, 14.462, 39.7, 16.821, 10.813, 64800.057, 0.2, 114.316, 
  5.31, 19.6, 20.7, "", 3.6, 82.4}, {"NOR", "Europe", "Norway", "2020-05-18", 
  8197., 0., 232., 0., 1512.015, 0., 42.795, 0., 204198., 3933., 37.666, 
  0.725, 2941., 0.542, "people tested", 54.63, 5.421242*^6, 14.462, 39.7, 
  16.821, 10.813, 64800.057, 0.2, 114.316, 5.31, 19.6, 20.7, "", 3.6, 82.4}, 
 {"NOR", "Europe", "Norway", "2020-05-19", 8249., 52., 233., 1., 1521.607, 
  9.592, 42.979, 0.184, 208021., 3823., 38.371, 0.705, 2940., 0.542, 
  "people tested", 54.63, 5.421242*^6, 14.462, 39.7, 16.821, 10.813, 
  64800.057, 0.2, 114.316, 5.31, 19.6, 20.7, "", 3.6, 82.4}, 
 {"NOR", "Europe", "Norway", "2020-05-20", 8257., 8., 233., 0., 1523.083, 
  1.476, 42.979, 0., 211549., 3528., 39.022, 0.651, 2921., 0.539, 
  "people tested", 54.63, 5.421242*^6, 14.462, 39.7, 16.821, 10.813, 
  64800.057, 0.2, 114.316, 5.31, 19.6, 20.7, "", 3.6, 82.4}, 
 {"NOR", "Europe", "Norway", "2020-05-21", 8268., 11., 234., 1., 1525.112, 
  2.029, 43.164, 0.184, 212526., 977., 39.202, 0.18, 2525., 0.466, 
  "people tested", 54.63, 5.421242*^6, 14.462, 39.7, 16.821, 10.813, 
  64800.057, 0.2, 114.316, 5.31, 19.6, 20.7, "", 3.6, 82.4}, 
 {"NOR", "Europe", "Norway", "2020-05-22", 8268., 0., 234., 0., 1525.112, 0., 
  43.164, 0., 215465., 2939., 39.745, 0.542, 2413., 0.445, "people tested", 
  54.63, 5.421242*^6, 14.462, 39.7, 16.821, 10.813, 64800.057, 0.2, 114.316, 
  5.31, 19.6, 20.7, "", 3.6, 82.4}, {"NOR", "Europe", "Norway", "2020-05-23", 
  8309., 41., 235., 1., 1532.675, 7.563, 43.348, 0.184, 216334., 869., 
  39.905, 0.16, 2375., 0.438, "people tested", 54.63, 5.421242*^6, 14.462, 
  39.7, 16.821, 10.813, 64800.057, 0.2, 114.316, 5.31, 19.6, 20.7, "", 3.6, 
  82.4}, {"NOR", "Europe", "Norway", "2020-05-24", 8309., 0., 235., 0., 
  1532.675, 0., 43.348, 0., 217071., 737., 40.041, 0.136, 2401., 0.443, 
  "people tested", 54.63, 5.421242*^6, 14.462, 39.7, 16.821, 10.813, 
  64800.057, 0.2, 114.316, 5.31, 19.6, 20.7, "", 3.6, 82.4}, 
 {"NOR", "Europe", "Norway", "2020-05-25", 8309., 0., 235., 0., 1532.675, 0., 
  43.348, 0., 220628., 3557., 40.697, 0.656, 2347., 0.433, "people tested", 
  54.63, 5.421242*^6, 14.462, 39.7, 16.821, 10.813, 64800.057, 0.2, 114.316, 
  5.31, 19.6, 20.7, "", 3.6, 82.4}, {"NOR", "Europe", "Norway", "2020-05-26", 
  8352., 43., 235., 0., 1540.606, 7.932, 43.348, 0., 223622., 2994., 41.249, 
  0.552, 2229., 0.411, "people tested", 54.63, 5.421242*^6, 14.462, 39.7, 
  16.821, 10.813, 64800.057, 0.2, 114.316, 5.31, 19.6, 20.7, "", 3.6, 82.4}, 
 {"NOR", "Europe", "Norway", "2020-05-27", 8364., 12., 235., 0., 1542.82, 
  2.214, 43.348, 0., 226435., 2813., 41.768, 0.519, 2127., 0.392, 
  "people tested", 54.63, 5.421242*^6, 14.462, 39.7, 16.821, 10.813, 
  64800.057, 0.2, 114.316, 5.31, 19.6, 20.7, "", 3.6, 82.4}, 
 {"NOR", "Europe", "Norway", "2020-05-28", 8383., 19., 235., 0., 1546.325, 
  3.505, 43.348, 0., 228893., 2458., 42.222, 0.453, 2338., 0.431, 
  "people tested", 54.63, 5.421242*^6, 14.462, 39.7, 16.821, 10.813, 
  64800.057, 0.2, 114.316, 5.31, 19.6, 20.7, "", 3.6, 82.4}, 
 {"NOR", "Europe", "Norway", "2020-05-29", 8401., 18., 236., 1., 1549.645, 
  3.32, 43.532, 0.184, 231133., 2240., 42.635, 0.413, 2238., 0.413, 
  "people tested", 54.63, 5.421242*^6, 14.462, 39.7, 16.821, 10.813, 
  64800.057, 0.2, 114.316, 5.31, 19.6, 20.7, "", 3.6, 82.4}, 
 {"NOR", "Europe", "Norway", "2020-05-30", 8411., 10., 236., 0., 1551.489, 
  1.845, 43.532, 0., 231802., 669., 42.758, 0.123, 2210., 0.408, 
  "people tested", 54.63, 5.421242*^6, 14.462, 39.7, 16.821, 10.813, 
  64800.057, 0.2, 114.316, 5.31, 19.6, 20.7, "", 3.6, 82.4}, 
 {"NOR", "Europe", "Norway", "2020-05-31", 8411., 0., 236., 0., 1551.489, 0., 
  43.532, 0., 232311., 509., 42.852, 0.094, 2177., 0.402, "people tested", 
  54.63, 5.421242*^6, 14.462, 39.7, 16.821, 10.813, 64800.057, 0.2, 114.316, 
  5.31, 19.6, 20.7, "", 3.6, 82.4}, {"NOR", "Europe", "Norway", "2020-06-01", 
  8411., 0., 236., 0., 1551.489, 0., 43.532, 0., 232914., 603., 42.963, 
  0.111, 1755., 0.324, "people tested", 54.63, 5.421242*^6, 14.462, 39.7, 
  16.821, 10.813, 64800.057, 0.2, 114.316, 5.31, 19.6, 20.7, "", 3.6, 82.4}, 
 {"NOR", "Europe", "Norway", "2020-06-02", 8411., 0., 236., 0., 1551.489, 0., 
  43.532, 0., 235703., 2789., 43.478, 0.514, 1726., 0.318, "people tested", 
  39.81, 5.421242*^6, 14.462, 39.7, 16.821, 10.813, 64800.057, 0.2, 114.316, 
  5.31, 19.6, 20.7, "", 3.6, 82.4}, {"NOR", "Europe", "Norway", "2020-06-03", 
  8446., 35., 237., 1., 1557.946, 6.456, 43.717, 0.184, 238190., 2487., 
  43.936, 0.459, 1679., 0.31, "people tested", 39.81, 5.421242*^6, 14.462, 
  39.7, 16.821, 10.813, 64800.057, 0.2, 114.316, 5.31, 19.6, 20.7, "", 3.6, 
  82.4}, {"NOR", "Europe", "Norway", "2020-06-04", 8446., 0., 237., 0., 
  1557.946, 0., 43.717, 0., 240734., 2544., 44.406, 0.469, 1692., 0.312, 
  "people tested", 39.81, 5.421242*^6, 14.462, 39.7, 16.821, 10.813, 
  64800.057, 0.2, 114.316, 5.31, 19.6, 20.7, "", 3.6, 82.4}, 
 {"NOR", "Europe", "Norway", "2020-06-05", 8477., 31., 238., 1., 1563.664, 
  5.718, 43.901, 0.184, 243253., 2519., 44.87, 0.465, 1731., 0.319, 
  "people tested", 39.81, 5.421242*^6, 14.462, 39.7, 16.821, 10.813, 
  64800.057, 0.2, 114.316, 5.31, 19.6, 20.7, "", 3.6, 82.4}, 
 {"NOR", "Europe", "Norway", "2020-06-06", 8504., 27., 238., 0., 1568.644, 
  4.98, 43.901, 0., 244050., 797., 45.017, 0.147, 1750., 0.323, 
  "people tested", 39.81, 5.421242*^6, 14.462, 39.7, 16.821, 10.813, 
  64800.057, 0.2, 114.316, 5.31, 19.6, 20.7, "", 3.6, 82.4}, 
 {"NOR", "Europe", "Norway", "2020-06-07", 8504., 0., 238., 0., 1568.644, 0., 
  43.901, 0., 244814., 764., 45.158, 0.141, 1786., 0.329, "people tested", 
  39.81, 5.421242*^6, 14.462, 39.7, 16.821, 10.813, 64800.057, 0.2, 114.316, 
  5.31, 19.6, 20.7, "", 3.6, 82.4}, {"NOR", "Europe", "Norway", "2020-06-08", 
  8504., 0., 238., 0., 1568.644, 0., 43.901, 0., 250040., 5226., 46.122, 
  0.964, 2447., 0.451, "people tested", 39.81, 5.421242*^6, 14.462, 39.7, 
  16.821, 10.813, 64800.057, 0.2, 114.316, 5.31, 19.6, 20.7, "", 3.6, 82.4}, 
 {"NOR", "Europe", "Norway", "2020-06-09", 8547., 43., 239., 1., 1576.576, 
  7.932, 44.086, 0.184, 254846., 4806., 47.009, 0.887, 2735., 0.504, 
  "people tested", 39.81, 5.421242*^6, 14.462, 39.7, 16.821, 10.813, 
  64800.057, 0.2, 114.316, 5.31, 19.6, 20.7, "", 3.6, 82.4}, 
 {"NOR", "Europe", "Norway", "2020-06-10", 8563., 16., 239., 0., 1579.527, 
  2.951, 44.086, 0., 258906., 4060., 47.758, 0.749, 2959., 0.546, 
  "people tested", 39.81, 5.421242*^6, 14.462, 39.7, 16.821, 10.813, 
  64800.057, 0.2, 114.316, 5.31, 19.6, 20.7, "", 3.6, 82.4}, 
 {"NOR", "Europe", "Norway", "2020-06-11", 8576., 13., 239., 0., 1581.925, 
  2.398, 44.086, 0., 263272., 4366., 48.563, 0.805, 3220., 0.594, 
  "people tested", 39.81, 5.421242*^6, 14.462, 39.7, 16.821, 10.813, 
  64800.057, 0.2, 114.316, 5.31, 19.6, 20.7, "", 3.6, 82.4}, 
 {"NOR", "Europe", "Norway", "2020-06-12", 8594., 18., 242., 3., 1585.246, 
  3.32, 44.639, 0.553, 267397., 4125., 49.324, 0.761, 3449., 0.636, 
  "people tested", 39.81, 5.421242*^6, 14.462, 39.7, 16.821, 10.813, 
  64800.057, 0.2, 114.316, 5.31, 19.6, 20.7, "", 3.6, 82.4}, 
 {"NOR", "Europe", "Norway", "2020-06-13", 8606., 12., 242., 0., 1587.459, 
  2.214, 44.639, 0., 268455., 1058., 49.519, 0.195, 3486., 0.643, 
  "people tested", 39.81, 5.421242*^6, 14.462, 39.7, 16.821, 10.813, 
  64800.057, 0.2, 114.316, 5.31, 19.6, 20.7, "", 3.6, 82.4}, 
 {"NOR", "Europe", "Norway", "2020-06-14", 8606., 0., 242., 0., 1587.459, 0., 
  44.639, 0., 269427., 972., 49.698, 0.179, 3516., 0.649, "people tested", 
  39.81, 5.421242*^6, 14.462, 39.7, 16.821, 10.813, 64800.057, 0.2, 114.316, 
  5.31, 19.6, 20.7, "", 3.6, 82.4}, {"NOR", "Europe", "Norway", "2020-06-15", 
  8606., 0., 242., 0., 1587.459, 0., 44.639, 0., 274617., 5190., 50.656, 
  0.957, 3511., 0.648, "people tested", 34.26, 5.421242*^6, 14.462, 39.7, 
  16.821, 10.813, 64800.057, 0.2, 114.316, 5.31, 19.6, 20.7, "", 3.6, 82.4}, 
 {"NOR", "Europe", "Norway", "2020-06-16", 8631., 25., 242., 0., 1592.071, 
  4.611, 44.639, 0., 279513., 4896., 51.559, 0.903, 3524., 0.65, 
  "people tested", 34.26, 5.421242*^6, 14.462, 39.7, 16.821, 10.813, 
  64800.057, 0.2, 114.316, 5.31, 19.6, 20.7, "", 3.6, 82.4}, 
 {"NOR", "Europe", "Norway", "2020-06-17", 8631., 0., 242., 0., 1592.071, 0., 
  44.639, 0., 283984., 4471., 52.384, 0.825, 3583., 0.661, "people tested", 
  34.26, 5.421242*^6, 14.462, 39.7, 16.821, 10.813, 64800.057, 0.2, 114.316, 
  5.31, 19.6, 20.7, "", 3.6, 82.4}, {"NOR", "Europe", "Norway", "2020-06-18", 
  8660., 29., 243., 1., 1597.42, 5.349, 44.824, 0.184, 287997., 4013., 
  53.124, 0.74, 3532., 0.652, "people tested", 34.26, 5.421242*^6, 14.462, 
  39.7, 16.821, 10.813, 64800.057, 0.2, 114.316, 5.31, 19.6, 20.7, "", 3.6, 
  82.4}, {"NOR", "Europe", "Norway", "2020-06-19", 8692., 32., 244., 1., 
  1603.323, 5.903, 45.008, 0.184, 291314., 3317., 53.736, 0.612, 3417., 0.63, 
  "people tested", 34.26, 5.421242*^6, 14.462, 39.7, 16.821, 10.813, 
  64800.057, 0.2, 114.316, 5.31, 19.6, 20.7, "", 3.6, 82.4}, 
 {"NOR", "Europe", "Norway", "2020-06-20", 8692., 0., 244., 0., 1603.323, 0., 
  45.008, 0., 292193., 879., 53.898, 0.162, 3391., 0.626, "people tested", 
  34.26, 5.421242*^6, 14.462, 39.7, 16.821, 10.813, 64800.057, 0.2, 114.316, 
  5.31, 19.6, 20.7, "", 3.6, 82.4}, {"NOR", "Europe", "Norway", "2020-06-21", 
  8708., 16., 244., 0., 1606.274, 2.951, 45.008, 0., 293042., 849., 54.054, 
  0.157, 3374., 0.622, "people tested", 34.26, 5.421242*^6, 14.462, 39.7, 
  16.821, 10.813, 64800.057, 0.2, 114.316, 5.31, 19.6, 20.7, "", 3.6, 82.4}, 
 {"NOR", "Europe", "Norway", "2020-06-22", 8708., 0., 244., 0., 1606.274, 0., 
  45.008, 0., 297458., 4416., 54.869, 0.815, 3263., 0.602, "people tested", 
  34.26, 5.421242*^6, 14.462, 39.7, 16.821, 10.813, 64800.057, 0.2, 114.316, 
  5.31, 19.6, 20.7, "", 3.6, 82.4}, {"NOR", "Europe", "Norway", "2020-06-23", 
  8745., 37., 248., 4., 1613.099, 6.825, 45.746, 0.738, 301528., 4070., 
  55.62, 0.751, 3145., 0.58, "people tested", 34.26, 5.421242*^6, 14.462, 
  39.7, 16.821, 10.813, 64800.057, 0.2, 114.316, 5.31, 19.6, 20.7, "", 3.6, 
  82.4}, {"NOR", "Europe", "Norway", "2020-06-24", 8751., 6., 248., 0., 
  1614.206, 1.107, 45.746, 0., 305583., 4055., 56.368, 0.748, 3086., 0.569, 
  "people tested", 34.26, 5.421242*^6, 14.462, 39.7, 16.821, 10.813, 
  64800.057, 0.2, 114.316, 5.31, 19.6, 20.7, "", 3.6, 82.4}, 
 {"NOR", "Europe", "Norway", "2020-06-25", 8777., 26., 249., 1., 1619.002, 
  4.796, 45.93, 0.184, 309193., 3610., 57.034, 0.666, 3028., 0.559, 
  "people tested", 34.26, 5.421242*^6, 14.462, 39.7, 16.821, 10.813, 
  64800.057, 0.2, 114.316, 5.31, 19.6, 20.7, "", 3.6, 82.4}, 
 {"NOR", "Europe", "Norway", "2020-06-26", 8793., 16., 249., 0., 1621.953, 
  2.951, 45.93, 0., 312601., 3408., 57.662, 0.629, 3041., 0.561, 
  "people tested", 34.26, 5.421242*^6, 14.462, 39.7, 16.821, 10.813, 
  64800.057, 0.2, 114.316, 5.31, 19.6, 20.7, "", 3.6, 82.4}, 
 {"NOR", "Europe", "Norway", "2020-06-27", 8815., 22., 249., 0., 1626.011, 
  4.058, 45.93, 0., 313496., 895., 57.827, 0.165, 3043., 0.561, 
  "people tested", 34.26, 5.421242*^6, 14.462, 39.7, 16.821, 10.813, 
  64800.057, 0.2, 114.316, 5.31, 19.6, 20.7, "", 3.6, 82.4}, 
 {"NOR", "Europe", "Norway", "2020-06-28", 8815., 0., 249., 0., 1626.011, 0., 
  45.93, 0., 314287., 791., 57.973, 0.146, 3035., 0.56, "people tested", 
  34.26, 5.421242*^6, 14.462, 39.7, 16.821, 10.813, 64800.057, 0.2, 114.316, 
  5.31, 19.6, 20.7, "", 3.6, 82.4}, {"NOR", "Europe", "Norway", "2020-06-29", 
  8815., 0., 249., 0., 1626.011, 0., 45.93, 0., 319351., 5064., 58.907, 
  0.934, 3128., 0.577, "people tested", 34.26, 5.421242*^6, 14.462, 39.7, 
  16.821, 10.813, 64800.057, 0.2, 114.316, 5.31, 19.6, 20.7, "", 3.6, 82.4}, 
 {"NOR", "Europe", "Norway", "2020-06-30", 8855., 40., 249., 0., 1633.39, 
  7.378, 45.93, 0., 323672., 4321., 59.704, 0.797, 3163., 0.583, 
  "people tested", 34.26, 5.421242*^6, 14.462, 39.7, 16.821, 10.813, 
  64800.057, 0.2, 114.316, 5.31, 19.6, 20.7, "", 3.6, 82.4}, 
 {"NOR", "Europe", "Norway", "2020-07-01", 8865., 10., 250., 1., 1635.234, 
  1.845, 46.115, 0.184, 328040., 4368., 60.51, 0.806, 3208., 0.592, 
  "people tested", 34.26, 5.421242*^6, 14.462, 39.7, 16.821, 10.813, 
  64800.057, 0.2, 114.316, 5.31, 19.6, 20.7, "", 3.6, 82.4}, 
 {"NOR", "Europe", "Norway", "2020-07-02", 8887., 22., 251., 1., 1639.292, 
  4.058, 46.299, 0.184, 332046., 4006., 61.249, 0.739, 3265., 0.602, 
  "people tested", 34.26, 5.421242*^6, 14.462, 39.7, 16.821, 10.813, 
  64800.057, 0.2, 114.316, 5.31, 19.6, 20.7, "", 3.6, 82.4}, 
 {"NOR", "Europe", "Norway", "2020-07-03", 8895., 8., 251., 0., 1640.768, 
  1.476, 46.299, 0., 335744., 3698., 61.931, 0.682, 3306., 0.61, 
  "people tested", 34.26, 5.421242*^6, 14.462, 39.7, 16.821, 10.813, 
  64800.057, 0.2, 114.316, 5.31, 19.6, 20.7, "", 3.6, 82.4}, 
 {"NOR", "Europe", "Norway", "2020-07-04", 8895., 0., 251., 0., 1640.768, 0., 
  46.299, 0., 336720., 976., 62.111, 0.18, 3318., 0.612, "people tested", 
  34.26, 5.421242*^6, 14.462, 39.7, 16.821, 10.813, 64800.057, 0.2, 114.316, 
  5.31, 19.6, 20.7, "", 3.6, 82.4}, {"NOR", "Europe", "Norway", "2020-07-05", 
  8895., 0., 251., 0., 1640.768, 0., 46.299, 0., 337483., 763., 62.252, 
  0.141, 3314., 0.611, "people tested", 34.26, 5.421242*^6, 14.462, 39.7, 
  16.821, 10.813, 64800.057, 0.2, 114.316, 5.31, 19.6, 20.7, "", 3.6, 82.4}, 
 {"NOR", "Europe", "Norway", "2020-07-06", 8895., 0., 251., 0., 1640.768, 0., 
  46.299, 0., 338498., 1015., 62.439, 0.187, 2735., 0.504, "people tested", 
  34.26, 5.421242*^6, 14.462, 39.7, 16.821, 10.813, 64800.057, 0.2, 114.316, 
  5.31, 19.6, 20.7, "", 3.6, 82.4}, {"NOR", "Europe", "Norway", "2020-07-07", 
  8930., 35., 251., 0., 1647.224, 6.456, 46.299, 0., "", "", "", "", "", "", 
  "", 34.26, 5.421242*^6, 14.462, 39.7, 16.821, 10.813, 64800.057, 0.2, 
  114.316, 5.31, 19.6, 20.7, "", 3.6, 82.4}, {"NOR", "Europe", "Norway", 
  "2020-07-08", 8936., 6., 251., 0., 1648.331, 1.107, 46.299, 0., "", "", "", 
  "", "", "", "", "", 5.421242*^6, 14.462, 39.7, 16.821, 10.813, 64800.057, 
  0.2, 114.316, 5.31, 19.6, 20.7, "", 3.6, 82.4}, 
 {"OMN", "Asia", "Oman", "2019-12-31", 0., 0., 0., 0., 0., 0., 0., 0., "", 
  "", "", "", "", "", "", "", 5.106622*^6, 14.98, 30.7, 2.355, 1.53, 
  37960.709, "", 266.342, 12.61, 0.5, 15.6, 97.4, 1.6, 77.86}, 
 {"OMN", "Asia", "Oman", "2020-01-01", 0., 0., 0., 0., 0., 0., 0., 0., "", 
  "", "", "", "", "", "", 0., 5.106622*^6, 14.98, 30.7, 2.355, 1.53, 
  37960.709, "", 266.342, 12.61, 0.5, 15.6, 97.4, 1.6, 77.86}, 
 {"OMN", "Asia", "Oman", "2020-01-02", 0., 0., 0., 0., 0., 0., 0., 0., "", 
  "", "", "", "", "", "", 0., 5.106622*^6, 14.98, 30.7, 2.355, 1.53, 
  37960.709, "", 266.342, 12.61, 0.5, 15.6, 97.4, 1.6, 77.86}, 
 {"OMN", "Asia", "Oman", "2020-01-03", 0., 0., 0., 0., 0., 0., 0., 0., "", 
  "", "", "", "", "", "", 0., 5.106622*^6, 14.98, 30.7, 2.355, 1.53, 
  37960.709, "", 266.342, 12.61, 0.5, 15.6, 97.4, 1.6, 77.86}, 
 {"OMN", "Asia", "Oman", "2020-01-04", 0., 0., 0., 0., 0., 0., 0., 0., "", 
  "", "", "", "", "", "", 0., 5.106622*^6, 14.98, 30.7, 2.355, 1.53, 
  37960.709, "", 266.342, 12.61, 0.5, 15.6, 97.4, 1.6, 77.86}, 
 {"OMN", "Asia", "Oman", "2020-01-05", 0., 0., 0., 0., 0., 0., 0., 0., "", 
  "", "", "", "", "", "", 0., 5.106622*^6, 14.98, 30.7, 2.355, 1.53, 
  37960.709, "", 266.342, 12.61, 0.5, 15.6, 97.4, 1.6, 77.86}, 
 {"OMN", "Asia", "Oman", "2020-01-06", 0., 0., 0., 0., 0., 0., 0., 0., "", 
  "", "", "", "", "", "", 0., 5.106622*^6, 14.98, 30.7, 2.355, 1.53, 
  37960.709, "", 266.342, 12.61, 0.5, 15.6, 97.4, 1.6, 77.86}, 
 {"OMN", "Asia", "Oman", "2020-01-07", 0., 0., 0., 0., 0., 0., 0., 0., "", 
  "", "", "", "", "", "", 0., 5.106622*^6, 14.98, 30.7, 2.355, 1.53, 
  37960.709, "", 266.342, 12.61, 0.5, 15.6, 97.4, 1.6, 77.86}, 
 {"OMN", "Asia", "Oman", "2020-01-08", 0., 0., 0., 0., 0., 0., 0., 0., "", 
  "", "", "", "", "", "", 0., 5.106622*^6, 14.98, 30.7, 2.355, 1.53, 
  37960.709, "", 266.342, 12.61, 0.5, 15.6, 97.4, 1.6, 77.86}, 
 {"OMN", "Asia", "Oman", "2020-01-09", 0., 0., 0., 0., 0., 0., 0., 0., "", 
  "", "", "", "", "", "", 0., 5.106622*^6, 14.98, 30.7, 2.355, 1.53, 
  37960.709, "", 266.342, 12.61, 0.5, 15.6, 97.4, 1.6, 77.86}, 
 {"OMN", "Asia", "Oman", "2020-01-10", 0., 0., 0., 0., 0., 0., 0., 0., "", 
  "", "", "", "", "", "", 0., 5.106622*^6, 14.98, 30.7, 2.355, 1.53, 
  37960.709, "", 266.342, 12.61, 0.5, 15.6, 97.4, 1.6, 77.86}, 
 {"OMN", "Asia", "Oman", "2020-01-11", 0., 0., 0., 0., 0., 0., 0., 0., "", 
  "", "", "", "", "", "", 0., 5.106622*^6, 14.98, 30.7, 2.355, 1.53, 
  37960.709, "", 266.342, 12.61, 0.5, 15.6, 97.4, 1.6, 77.86}, 
 {"OMN", "Asia", "Oman", "2020-01-12", 0., 0., 0., 0., 0., 0., 0., 0., "", 
  "", "", "", "", "", "", 0., 5.106622*^6, 14.98, 30.7, 2.355, 1.53, 
  37960.709, "", 266.342, 12.61, 0.5, 15.6, 97.4, 1.6, 77.86}, 
 {"OMN", "Asia", "Oman", "2020-01-13", 0., 0., 0., 0., 0., 0., 0., 0., "", 
  "", "", "", "", "", "", 0., 5.106622*^6, 14.98, 30.7, 2.355, 1.53, 
  37960.709, "", 266.342, 12.61, 0.5, 15.6, 97.4, 1.6, 77.86}, 
 {"OMN", "Asia", "Oman", "2020-01-14", 0., 0., 0., 0., 0., 0., 0., 0., "", 
  "", "", "", "", "", "", 0., 5.106622*^6, 14.98, 30.7, 2.355, 1.53, 
  37960.709, "", 266.342, 12.61, 0.5, 15.6, 97.4, 1.6, 77.86}, 
 {"OMN", "Asia", "Oman", "2020-01-15", 0., 0., 0., 0., 0., 0., 0., 0., "", 
  "", "", "", "", "", "", 0., 5.106622*^6, 14.98, 30.7, 2.355, 1.53, 
  37960.709, "", 266.342, 12.61, 0.5, 15.6, 97.4, 1.6, 77.86}, 
 {"OMN", "Asia", "Oman", "2020-01-16", 0., 0., 0., 0., 0., 0., 0., 0., "", 
  "", "", "", "", "", "", 0., 5.106622*^6, 14.98, 30.7, 2.355, 1.53, 
  37960.709, "", 266.342, 12.61, 0.5, 15.6, 97.4, 1.6, 77.86}, 
 {"OMN", "Asia", "Oman", "2020-01-17", 0., 0., 0., 0., 0., 0., 0., 0., "", 
  "", "", "", "", "", "", 0., 5.106622*^6, 14.98, 30.7, 2.355, 1.53, 
  37960.709, "", 266.342, 12.61, 0.5, 15.6, 97.4, 1.6, 77.86}, 
 {"OMN", "Asia", "Oman", "2020-01-18", 0., 0., 0., 0., 0., 0., 0., 0., "", 
  "", "", "", "", "", "", 0., 5.106622*^6, 14.98, 30.7, 2.355, 1.53, 
  37960.709, "", 266.342, 12.61, 0.5, 15.6, 97.4, 1.6, 77.86}, 
 {"OMN", "Asia", "Oman", "2020-01-19", 0., 0., 0., 0., 0., 0., 0., 0., "", 
  "", "", "", "", "", "", 0., 5.106622*^6, 14.98, 30.7, 2.355, 1.53, 
  37960.709, "", 266.342, 12.61, 0.5, 15.6, 97.4, 1.6, 77.86}, 
 {"OMN", "Asia", "Oman", "2020-01-20", 0., 0., 0., 0., 0., 0., 0., 0., "", 
  "", "", "", "", "", "", 5.56, 5.106622*^6, 14.98, 30.7, 2.355, 1.53, 
  37960.709, "", 266.342, 12.61, 0.5, 15.6, 97.4, 1.6, 77.86}, 
 {"OMN", "Asia", "Oman", "2020-01-21", 0., 0., 0., 0., 0., 0., 0., 0., "", 
  "", "", "", "", "", "", 5.56, 5.106622*^6, 14.98, 30.7, 2.355, 1.53, 
  37960.709, "", 266.342, 12.61, 0.5, 15.6, 97.4, 1.6, 77.86}, 
 {"OMN", "Asia", "Oman", "2020-01-22", 0., 0., 0., 0., 0., 0., 0., 0., "", 
  "", "", "", "", "", "", 5.56, 5.106622*^6, 14.98, 30.7, 2.355, 1.53, 
  37960.709, "", 266.342, 12.61, 0.5, 15.6, 97.4, 1.6, 77.86}, 
 {"OMN", "Asia", "Oman", "2020-01-23", 0., 0., 0., 0., 0., 0., 0., 0., "", 
  "", "", "", "", "", "", 5.56, 5.106622*^6, 14.98, 30.7, 2.355, 1.53, 
  37960.709, "", 266.342, 12.61, 0.5, 15.6, 97.4, 1.6, 77.86}, 
 {"OMN", "Asia", "Oman", "2020-01-24", 0., 0., 0., 0., 0., 0., 0., 0., "", 
  "", "", "", "", "", "", 5.56, 5.106622*^6, 14.98, 30.7, 2.355, 1.53, 
  37960.709, "", 266.342, 12.61, 0.5, 15.6, 97.4, 1.6, 77.86}, 
 {"OMN", "Asia", "Oman", "2020-01-25", 0., 0., 0., 0., 0., 0., 0., 0., "", 
  "", "", "", "", "", "", 5.56, 5.106622*^6, 14.98, 30.7, 2.355, 1.53, 
  37960.709, "", 266.342, 12.61, 0.5, 15.6, 97.4, 1.6, 77.86}, 
 {"OMN", "Asia", "Oman", "2020-01-26", 0., 0., 0., 0., 0., 0., 0., 0., "", 
  "", "", "", "", "", "", 11.11, 5.106622*^6, 14.98, 30.7, 2.355, 1.53, 
  37960.709, "", 266.342, 12.61, 0.5, 15.6, 97.4, 1.6, 77.86}, 
 {"OMN", "Asia", "Oman", "2020-01-27", 0., 0., 0., 0., 0., 0., 0., 0., "", 
  "", "", "", "", "", "", 11.11, 5.106622*^6, 14.98, 30.7, 2.355, 1.53, 
  37960.709, "", 266.342, 12.61, 0.5, 15.6, 97.4, 1.6, 77.86}, 
 {"OMN", "Asia", "Oman", "2020-01-28", 0., 0., 0., 0., 0., 0., 0., 0., "", 
  "", "", "", "", "", "", 11.11, 5.106622*^6, 14.98, 30.7, 2.355, 1.53, 
  37960.709, "", 266.342, 12.61, 0.5, 15.6, 97.4, 1.6, 77.86}, 
 {"OMN", "Asia", "Oman", "2020-01-29", 0., 0., 0., 0., 0., 0., 0., 0., "", 
  "", "", "", "", "", "", 11.11, 5.106622*^6, 14.98, 30.7, 2.355, 1.53, 
  37960.709, "", 266.342, 12.61, 0.5, 15.6, 97.4, 1.6, 77.86}, 
 {"OMN", "Asia", "Oman", "2020-01-30", 0., 0., 0., 0., 0., 0., 0., 0., "", 
  "", "", "", "", "", "", 11.11, 5.106622*^6, 14.98, 30.7, 2.355, 1.53, 
  37960.709, "", 266.342, 12.61, 0.5, 15.6, 97.4, 1.6, 77.86}, 
 {"OMN", "Asia", "Oman", "2020-01-31", 0., 0., 0., 0., 0., 0., 0., 0., "", 
  "", "", "", "", "", "", 11.11, 5.106622*^6, 14.98, 30.7, 2.355, 1.53, 
  37960.709, "", 266.342, 12.61, 0.5, 15.6, 97.4, 1.6, 77.86}, 
 {"OMN", "Asia", "Oman", "2020-02-01", 0., 0., 0., 0., 0., 0., 0., 0., "", 
  "", "", "", "", "", "", 11.11, 5.106622*^6, 14.98, 30.7, 2.355, 1.53, 
  37960.709, "", 266.342, 12.61, 0.5, 15.6, 97.4, 1.6, 77.86}, 
 {"OMN", "Asia", "Oman", "2020-02-02", 0., 0., 0., 0., 0., 0., 0., 0., "", 
  "", "", "", "", "", "", 11.11, 5.106622*^6, 14.98, 30.7, 2.355, 1.53, 
  37960.709, "", 266.342, 12.61, 0.5, 15.6, 97.4, 1.6, 77.86}, 
 {"OMN", "Asia", "Oman", "2020-02-03", 0., 0., 0., 0., 0., 0., 0., 0., "", 
  "", "", "", "", "", "", 19.44, 5.106622*^6, 14.98, 30.7, 2.355, 1.53, 
  37960.709, "", 266.342, 12.61, 0.5, 15.6, 97.4, 1.6, 77.86}, 
 {"OMN", "Asia", "Oman", "2020-02-04", 0., 0., 0., 0., 0., 0., 0., 0., "", 
  "", "", "", "", "", "", 19.44, 5.106622*^6, 14.98, 30.7, 2.355, 1.53, 
  37960.709, "", 266.342, 12.61, 0.5, 15.6, 97.4, 1.6, 77.86}, 
 {"OMN", "Asia", "Oman", "2020-02-05", 0., 0., 0., 0., 0., 0., 0., 0., "", 
  "", "", "", "", "", "", 19.44, 5.106622*^6, 14.98, 30.7, 2.355, 1.53, 
  37960.709, "", 266.342, 12.61, 0.5, 15.6, 97.4, 1.6, 77.86}, 
 {"OMN", "Asia", "Oman", "2020-02-06", 0., 0., 0., 0., 0., 0., 0., 0., "", 
  "", "", "", "", "", "", 19.44, 5.106622*^6, 14.98, 30.7, 2.355, 1.53, 
  37960.709, "", 266.342, 12.61, 0.5, 15.6, 97.4, 1.6, 77.86}, 
 {"OMN", "Asia", "Oman", "2020-02-07", 0., 0., 0., 0., 0., 0., 0., 0., "", 
  "", "", "", "", "", "", 19.44, 5.106622*^6, 14.98, 30.7, 2.355, 1.53, 
  37960.709, "", 266.342, 12.61, 0.5, 15.6, 97.4, 1.6, 77.86}, 
 {"OMN", "Asia", "Oman", "2020-02-08", 0., 0., 0., 0., 0., 0., 0., 0., "", 
  "", "", "", "", "", "", 19.44, 5.106622*^6, 14.98, 30.7, 2.355, 1.53, 
  37960.709, "", 266.342, 12.61, 0.5, 15.6, 97.4, 1.6, 77.86}, 
 {"OMN", "Asia", "Oman", "2020-02-09", 0., 0., 0., 0., 0., 0., 0., 0., "", 
  "", "", "", "", "", "", 19.44, 5.106622*^6, 14.98, 30.7, 2.355, 1.53, 
  37960.709, "", 266.342, 12.61, 0.5, 15.6, 97.4, 1.6, 77.86}, 
 {"OMN", "Asia", "Oman", "2020-02-10", 0., 0., 0., 0., 0., 0., 0., 0., "", 
  "", "", "", "", "", "", 19.44, 5.106622*^6, 14.98, 30.7, 2.355, 1.53, 
  37960.709, "", 266.342, 12.61, 0.5, 15.6, 97.4, 1.6, 77.86}, 
 {"OMN", "Asia", "Oman", "2020-02-11", 0., 0., 0., 0., 0., 0., 0., 0., "", 
  "", "", "", "", "", "", 19.44, 5.106622*^6, 14.98, 30.7, 2.355, 1.53, 
  37960.709, "", 266.342, 12.61, 0.5, 15.6, 97.4, 1.6, 77.86}, 
 {"OMN", "Asia", "Oman", "2020-02-12", 0., 0., 0., 0., 0., 0., 0., 0., "", 
  "", "", "", "", "", "", 19.44, 5.106622*^6, 14.98, 30.7, 2.355, 1.53, 
  37960.709, "", 266.342, 12.61, 0.5, 15.6, 97.4, 1.6, 77.86}, 
 {"OMN", "Asia", "Oman", "2020-02-13", 0., 0., 0., 0., 0., 0., 0., 0., "", 
  "", "", "", "", "", "", 19.44, 5.106622*^6, 14.98, 30.7, 2.355, 1.53, 
  37960.709, "", 266.342, 12.61, 0.5, 15.6, 97.4, 1.6, 77.86}, 
 {"OMN", "Asia", "Oman", "2020-02-14", 0., 0., 0., 0., 0., 0., 0., 0., "", 
  "", "", "", "", "", "", 19.44, 5.106622*^6, 14.98, 30.7, 2.355, 1.53, 
  37960.709, "", 266.342, 12.61, 0.5, 15.6, 97.4, 1.6, 77.86}, 
 {"OMN", "Asia", "Oman", "2020-02-15", 0., 0., 0., 0., 0., 0., 0., 0., "", 
  "", "", "", "", "", "", 19.44, 5.106622*^6, 14.98, 30.7, 2.355, 1.53, 
  37960.709, "", 266.342, 12.61, 0.5, 15.6, 97.4, 1.6, 77.86}, 
 {"OMN", "Asia", "Oman", "2020-02-16", 0., 0., 0., 0., 0., 0., 0., 0., "", 
  "", "", "", "", "", "", 19.44, 5.106622*^6, 14.98, 30.7, 2.355, 1.53, 
  37960.709, "", 266.342, 12.61, 0.5, 15.6, 97.4, 1.6, 77.86}, 
 {"OMN", "Asia", "Oman", "2020-02-17", 0., 0., 0., 0., 0., 0., 0., 0., "", 
  "", "", "", "", "", "", 19.44, 5.106622*^6, 14.98, 30.7, 2.355, 1.53, 
  37960.709, "", 266.342, 12.61, 0.5, 15.6, 97.4, 1.6, 77.86}, 
 {"OMN", "Asia", "Oman", "2020-02-18", 0., 0., 0., 0., 0., 0., 0., 0., "", 
  "", "", "", "", "", "", 19.44, 5.106622*^6, 14.98, 30.7, 2.355, 1.53, 
  37960.709, "", 266.342, 12.61, 0.5, 15.6, 97.4, 1.6, 77.86}, 
 {"OMN", "Asia", "Oman", "2020-02-19", 0., 0., 0., 0., 0., 0., 0., 0., "", 
  "", "", "", "", "", "", 19.44, 5.106622*^6, 14.98, 30.7, 2.355, 1.53, 
  37960.709, "", 266.342, 12.61, 0.5, 15.6, 97.4, 1.6, 77.86}, 
 {"OMN", "Asia", "Oman", "2020-02-20", 0., 0., 0., 0., 0., 0., 0., 0., "", 
  "", "", "", "", "", "", 19.44, 5.106622*^6, 14.98, 30.7, 2.355, 1.53, 
  37960.709, "", 266.342, 12.61, 0.5, 15.6, 97.4, 1.6, 77.86}, 
 {"OMN", "Asia", "Oman", "2020-02-21", 0., 0., 0., 0., 0., 0., 0., 0., "", 
  "", "", "", "", "", "", 19.44, 5.106622*^6, 14.98, 30.7, 2.355, 1.53, 
  37960.709, "", 266.342, 12.61, 0.5, 15.6, 97.4, 1.6, 77.86}, 
 {"OMN", "Asia", "Oman", "2020-02-22", 0., 0., 0., 0., 0., 0., 0., 0., "", 
  "", "", "", "", "", "", 19.44, 5.106622*^6, 14.98, 30.7, 2.355, 1.53, 
  37960.709, "", 266.342, 12.61, 0.5, 15.6, 97.4, 1.6, 77.86}, 
 {"OMN", "Asia", "Oman", "2020-02-23", 0., 0., 0., 0., 0., 0., 0., 0., "", 
  "", "", "", "", "", "", 19.44, 5.106622*^6, 14.98, 30.7, 2.355, 1.53, 
  37960.709, "", 266.342, 12.61, 0.5, 15.6, 97.4, 1.6, 77.86}, 
 {"OMN", "Asia", "Oman", "2020-02-24", 0., 0., 0., 0., 0., 0., 0., 0., "", 
  "", "", "", "", "", "", 19.44, 5.106622*^6, 14.98, 30.7, 2.355, 1.53, 
  37960.709, "", 266.342, 12.61, 0.5, 15.6, 97.4, 1.6, 77.86}, 
 {"OMN", "Asia", "Oman", "2020-02-25", 2., 2., 0., 0., 0.392, 0.392, 0., 0., 
  "", "", "", "", "", "", "", 19.44, 5.106622*^6, 14.98, 30.7, 2.355, 1.53, 
  37960.709, "", 266.342, 12.61, 0.5, 15.6, 97.4, 1.6, 77.86}, 
 {"OMN", "Asia", "Oman", "2020-02-26", 4., 2., 0., 0., 0.783, 0.392, 0., 0., 
  "", "", "", "", "", "", "", 19.44, 5.106622*^6, 14.98, 30.7, 2.355, 1.53, 
  37960.709, "", 266.342, 12.61, 0.5, 15.6, 97.4, 1.6, 77.86}, 
 {"OMN", "Asia", "Oman", "2020-02-27", 4., 0., 0., 0., 0.783, 0., 0., 0., "", 
  "", "", "", "", "", "", 19.44, 5.106622*^6, 14.98, 30.7, 2.355, 1.53, 
  37960.709, "", 266.342, 12.61, 0.5, 15.6, 97.4, 1.6, 77.86}, 
 {"OMN", "Asia", "Oman", "2020-02-28", 6., 2., 0., 0., 1.175, 0.392, 0., 0., 
  "", "", "", "", "", "", "", 19.44, 5.106622*^6, 14.98, 30.7, 2.355, 1.53, 
  37960.709, "", 266.342, 12.61, 0.5, 15.6, 97.4, 1.6, 77.86}, 
 {"OMN", "Asia", "Oman", "2020-02-29", 6., 0., 0., 0., 1.175, 0., 0., 0., "", 
  "", "", "", "", "", "", 19.44, 5.106622*^6, 14.98, 30.7, 2.355, 1.53, 
  37960.709, "", 266.342, 12.61, 0.5, 15.6, 97.4, 1.6, 77.86}, 
 {"OMN", "Asia", "Oman", "2020-03-01", 6., 0., 0., 0., 1.175, 0., 0., 0., "", 
  "", "", "", "", "", "", 19.44, 5.106622*^6, 14.98, 30.7, 2.355, 1.53, 
  37960.709, "", 266.342, 12.61, 0.5, 15.6, 97.4, 1.6, 77.86}, 
 {"OMN", "Asia", "Oman", "2020-03-02", 6., 0., 0., 0., 1.175, 0., 0., 0., "", 
  "", "", "", "", "", "", 19.44, 5.106622*^6, 14.98, 30.7, 2.355, 1.53, 
  37960.709, "", 266.342, 12.61, 0.5, 15.6, 97.4, 1.6, 77.86}, 
 {"OMN", "Asia", "Oman", "2020-03-03", 7., 1., 0., 0., 1.371, 0.196, 0., 0., 
  "", "", "", "", "", "", "", 19.44, 5.106622*^6, 14.98, 30.7, 2.355, 1.53, 
  37960.709, "", 266.342, 12.61, 0.5, 15.6, 97.4, 1.6, 77.86}, 
 {"OMN", "Asia", "Oman", "2020-03-05", 15., 8., 0., 0., 2.937, 1.567, 0., 0., 
  "", "", "", "", "", "", "", 19.44, 5.106622*^6, 14.98, 30.7, 2.355, 1.53, 
  37960.709, "", 266.342, 12.61, 0.5, 15.6, 97.4, 1.6, 77.86}, 
 {"OMN", "Asia", "Oman", "2020-03-06", 16., 1., 0., 0., 3.133, 0.196, 0., 0., 
  "", "", "", "", "", "", "", 19.44, 5.106622*^6, 14.98, 30.7, 2.355, 1.53, 
  37960.709, "", 266.342, 12.61, 0.5, 15.6, 97.4, 1.6, 77.86}, 
 {"OMN", "Asia", "Oman", "2020-03-10", 18., 2., 0., 0., 3.525, 0.392, 0., 0., 
  "", "", "", "", "", "", "", 19.44, 5.106622*^6, 14.98, 30.7, 2.355, 1.53, 
  37960.709, "", 266.342, 12.61, 0.5, 15.6, 97.4, 1.6, 77.86}, 
 {"OMN", "Asia", "Oman", "2020-03-11", 18., 0., 0., 0., 3.525, 0., 0., 0., 
  "", "", "", "", "", "", "", 19.44, 5.106622*^6, 14.98, 30.7, 2.355, 1.53, 
  37960.709, "", 266.342, 12.61, 0.5, 15.6, 97.4, 1.6, 77.86}, 
 {"OMN", "Asia", "Oman", "2020-03-14", 20., 2., 0., 0., 3.916, 0.392, 0., 0., 
  "", "", "", "", "", "", "", 19.44, 5.106622*^6, 14.98, 30.7, 2.355, 1.53, 
  37960.709, "", 266.342, 12.61, 0.5, 15.6, 97.4, 1.6, 77.86}, 
 {"OMN", "Asia", "Oman", "2020-03-15", 20., 0., 0., 0., 3.916, 0., 0., 0., 
  "", "", "", "", "", "", "", 30.56, 5.106622*^6, 14.98, 30.7, 2.355, 1.53, 
  37960.709, "", 266.342, 12.61, 0.5, 15.6, 97.4, 1.6, 77.86}, 
 {"OMN", "Asia", "Oman", "2020-03-16", 22., 2., 0., 0., 4.308, 0.392, 0., 0., 
  "", "", "", "", "", "", "", 30.56, 5.106622*^6, 14.98, 30.7, 2.355, 1.53, 
  37960.709, "", 266.342, 12.61, 0.5, 15.6, 97.4, 1.6, 77.86}, 
 {"OMN", "Asia", "Oman", "2020-03-17", 24., 2., 0., 0., 4.7, 0.392, 0., 0., 
  "", "", "", "", "", "", "", 52.78, 5.106622*^6, 14.98, 30.7, 2.355, 1.53, 
  37960.709, "", 266.342, 12.61, 0.5, 15.6, 97.4, 1.6, 77.86}, 
 {"OMN", "Asia", "Oman", "2020-03-18", 24., 0., 0., 0., 4.7, 0., 0., 0., "", 
  "", "", "", "", "", "", 66.67, 5.106622*^6, 14.98, 30.7, 2.355, 1.53, 
  37960.709, "", 266.342, 12.61, 0.5, 15.6, 97.4, 1.6, 77.86}, 
 {"OMN", "Asia", "Oman", "2020-03-19", 39., 15., 0., 0., 7.637, 2.937, 0., 
  0., "", "", "", "", "", "", "", 77.78, 5.106622*^6, 14.98, 30.7, 2.355, 
  1.53, 37960.709, "", 266.342, 12.61, 0.5, 15.6, 97.4, 1.6, 77.86}, 
 {"OMN", "Asia", "Oman", "2020-03-20", 39., 0., 0., 0., 7.637, 0., 0., 0., 
  "", "", "", "", "", "", "", 77.78, 5.106622*^6, 14.98, 30.7, 2.355, 1.53, 
  37960.709, "", 266.342, 12.61, 0.5, 15.6, 97.4, 1.6, 77.86}, 
 {"OMN", "Asia", "Oman", "2020-03-21", 48., 9., 0., 0., 9.4, 1.762, 0., 0., 
  "", "", "", "", "", "", "", 81.48, 5.106622*^6, 14.98, 30.7, 2.355, 1.53, 
  37960.709, "", 266.342, 12.61, 0.5, 15.6, 97.4, 1.6, 77.86}, 
 {"OMN", "Asia", "Oman", "2020-03-22", 52., 4., 0., 0., 10.183, 0.783, 0., 
  0., "", "", "", "", "", "", "", 81.48, 5.106622*^6, 14.98, 30.7, 2.355, 
  1.53, 37960.709, "", 266.342, 12.61, 0.5, 15.6, 97.4, 1.6, 77.86}, 
 {"OMN", "Asia", "Oman", "2020-03-23", 55., 3., 0., 0., 10.77, 0.587, 0., 0., 
  "", "", "", "", "", "", "", 81.48, 5.106622*^6, 14.98, 30.7, 2.355, 1.53, 
  37960.709, "", 266.342, 12.61, 0.5, 15.6, 97.4, 1.6, 77.86}, 
 {"OMN", "Asia", "Oman", "2020-03-24", 66., 11., 0., 0., 12.924, 2.154, 0., 
  0., "", "", "", "", "", "", "", 81.48, 5.106622*^6, 14.98, 30.7, 2.355, 
  1.53, 37960.709, "", 266.342, 12.61, 0.5, 15.6, 97.4, 1.6, 77.86}, 
 {"OMN", "Asia", "Oman", "2020-03-25", 84., 18., 0., 0., 16.449, 3.525, 0., 
  0., "", "", "", "", "", "", "", 81.48, 5.106622*^6, 14.98, 30.7, 2.355, 
  1.53, 37960.709, "", 266.342, 12.61, 0.5, 15.6, 97.4, 1.6, 77.86}, 
 {"OMN", "Asia", "Oman", "2020-03-26", 99., 15., 0., 0., 19.387, 2.937, 0., 
  0., "", "", "", "", "", "", "", 81.48, 5.106622*^6, 14.98, 30.7, 2.355, 
  1.53, 37960.709, "", 266.342, 12.61, 0.5, 15.6, 97.4, 1.6, 77.86}, 
 {"OMN", "Asia", "Oman", "2020-03-27", 109., 10., 0., 0., 21.345, 1.958, 0., 
  0., "", "", "", "", "", "", "", 81.48, 5.106622*^6, 14.98, 30.7, 2.355, 
  1.53, 37960.709, "", 266.342, 12.61, 0.5, 15.6, 97.4, 1.6, 77.86}, 
 {"OMN", "Asia", "Oman", "2020-03-28", 131., 22., 0., 0., 25.653, 4.308, 0., 
  0., "", "", "", "", "", "", "", 81.48, 5.106622*^6, 14.98, 30.7, 2.355, 
  1.53, 37960.709, "", 266.342, 12.61, 0.5, 15.6, 97.4, 1.6, 77.86}, 
 {"OMN", "Asia", "Oman", "2020-03-29", 152., 21., 0., 0., 29.765, 4.112, 0., 
  0., "", "", "", "", "", "", "", 81.48, 5.106622*^6, 14.98, 30.7, 2.355, 
  1.53, 37960.709, "", 266.342, 12.61, 0.5, 15.6, 97.4, 1.6, 77.86}, 
 {"OMN", "Asia", "Oman", "2020-03-30", 167., 15., 0., 0., 32.703, 2.937, 0., 
  0., "", "", "", "", "", "", "", 81.48, 5.106622*^6, 14.98, 30.7, 2.355, 
  1.53, 37960.709, "", 266.342, 12.61, 0.5, 15.6, 97.4, 1.6, 77.86}, 
 {"OMN", "Asia", "Oman", "2020-03-31", 179., 12., 0., 0., 35.053, 2.35, 0., 
  0., "", "", "", "", "", "", "", 85.19, 5.106622*^6, 14.98, 30.7, 2.355, 
  1.53, 37960.709, "", 266.342, 12.61, 0.5, 15.6, 97.4, 1.6, 77.86}, 
 {"OMN", "Asia", "Oman", "2020-04-01", 192., 13., 1., 1., 37.598, 2.546, 
  0.196, 0.196, "", "", "", "", "", "", "", 85.19, 5.106622*^6, 14.98, 30.7, 
  2.355, 1.53, 37960.709, "", 266.342, 12.61, 0.5, 15.6, 97.4, 1.6, 77.86}, 
 {"OMN", "Asia", "Oman", "2020-04-02", 210., 18., 1., 0., 41.123, 3.525, 
  0.196, 0., "", "", "", "", "", "", "", 85.19, 5.106622*^6, 14.98, 30.7, 
  2.355, 1.53, 37960.709, "", 266.342, 12.61, 0.5, 15.6, 97.4, 1.6, 77.86}, 
 {"OMN", "Asia", "Oman", "2020-04-03", 231., 21., 1., 0., 45.235, 4.112, 
  0.196, 0., "", "", "", "", "", "", "", 85.19, 5.106622*^6, 14.98, 30.7, 
  2.355, 1.53, 37960.709, "", 266.342, 12.61, 0.5, 15.6, 97.4, 1.6, 77.86}, 
 {"OMN", "Asia", "Oman", "2020-04-04", 231., 0., 1., 0., 45.235, 0., 0.196, 
  0., "", "", "", "", "", "", "", 85.19, 5.106622*^6, 14.98, 30.7, 2.355, 
  1.53, 37960.709, "", 266.342, 12.61, 0.5, 15.6, 97.4, 1.6, 77.86}, 
 {"OMN", "Asia", "Oman", "2020-04-05", 277., 46., 2., 1., 54.243, 9.008, 
  0.392, 0.196, "", "", "", "", "", "", "", 85.19, 5.106622*^6, 14.98, 30.7, 
  2.355, 1.53, 37960.709, "", 266.342, 12.61, 0.5, 15.6, 97.4, 1.6, 77.86}, 
 {"OMN", "Asia", "Oman", "2020-04-06", 298., 21., 2., 0., 58.356, 4.112, 
  0.392, 0., "", "", "", "", "", "", "", 85.19, 5.106622*^6, 14.98, 30.7, 
  2.355, 1.53, 37960.709, "", 266.342, 12.61, 0.5, 15.6, 97.4, 1.6, 77.86}, 
 {"OMN", "Asia", "Oman", "2020-04-07", 371., 73., 2., 0., 72.651, 14.295, 
  0.392, 0., "", "", "", "", "", "", "", 85.19, 5.106622*^6, 14.98, 30.7, 
  2.355, 1.53, 37960.709, "", 266.342, 12.61, 0.5, 15.6, 97.4, 1.6, 77.86}, 
 {"OMN", "Asia", "Oman", "2020-04-08", 419., 48., 2., 0., 82.05, 9.4, 0.392, 
  0., "", "", "", "", "", "", "", 85.19, 5.106622*^6, 14.98, 30.7, 2.355, 
  1.53, 37960.709, "", 266.342, 12.61, 0.5, 15.6, 97.4, 1.6, 77.86}, 
 {"OMN", "Asia", "Oman", "2020-04-09", 419., 0., 2., 0., 82.05, 0., 0.392, 
  0., "", "", "", "", "", "", "", 85.19, 5.106622*^6, 14.98, 30.7, 2.355, 
  1.53, 37960.709, "", 266.342, 12.61, 0.5, 15.6, 97.4, 1.6, 77.86}, 
 {"OMN", "Asia", "Oman", "2020-04-10", 457., 38., 3., 1., 89.492, 7.441, 
  0.587, 0.196, "", "", "", "", "", "", "", 92.59, 5.106622*^6, 14.98, 30.7, 
  2.355, 1.53, 37960.709, "", 266.342, 12.61, 0.5, 15.6, 97.4, 1.6, 77.86}, 
 {"OMN", "Asia", "Oman", "2020-04-11", 484., 27., 3., 0., 94.779, 5.287, 
  0.587, 0., "", "", "", "", "", "", "", 92.59, 5.106622*^6, 14.98, 30.7, 
  2.355, 1.53, 37960.709, "", 266.342, 12.61, 0.5, 15.6, 97.4, 1.6, 77.86}, 
 {"OMN", "Asia", "Oman", "2020-04-12", 546., 62., 3., 0., 106.92, 12.141, 
  0.587, 0., "", "", "", "", "", "", "", 92.59, 5.106622*^6, 14.98, 30.7, 
  2.355, 1.53, 37960.709, "", 266.342, 12.61, 0.5, 15.6, 97.4, 1.6, 77.86}, 
 {"OMN", "Asia", "Oman", "2020-04-13", 599., 53., 4., 1., 117.299, 10.379, 
  0.783, 0.196, "", "", "", "", "", "", "", 92.59, 5.106622*^6, 14.98, 30.7, 
  2.355, 1.53, 37960.709, "", 266.342, 12.61, 0.5, 15.6, 97.4, 1.6, 77.86}, 
 {"OMN", "Asia", "Oman", "2020-04-14", 813., 214., 4., 0., 159.205, 41.906, 
  0.783, 0., "", "", "", "", "", "", "", 92.59, 5.106622*^6, 14.98, 30.7, 
  2.355, 1.53, 37960.709, "", 266.342, 12.61, 0.5, 15.6, 97.4, 1.6, 77.86}, 
 {"OMN", "Asia", "Oman", "2020-04-15", 910., 97., 4., 0., 178.2, 18.995, 
  0.783, 0., "", "", "", "", "", "", "", 92.59, 5.106622*^6, 14.98, 30.7, 
  2.355, 1.53, 37960.709, "", 266.342, 12.61, 0.5, 15.6, 97.4, 1.6, 77.86}, 
 {"OMN", "Asia", "Oman", "2020-04-16", 910., 0., 4., 0., 178.2, 0., 0.783, 
  0., "", "", "", "", "", "", "", 92.59, 5.106622*^6, 14.98, 30.7, 2.355, 
  1.53, 37960.709, "", 266.342, 12.61, 0.5, 15.6, 97.4, 1.6, 77.86}, 
 {"OMN", "Asia", "Oman", "2020-04-17", 1019., 109., 4., 0., 199.545, 21.345, 
  0.783, 0., "", "", "", "", "", "", "", 92.59, 5.106622*^6, 14.98, 30.7, 
  2.355, 1.53, 37960.709, "", 266.342, 12.61, 0.5, 15.6, 97.4, 1.6, 77.86}, 
 {"OMN", "Asia", "Oman", "2020-04-18", 1069., 50., 6., 2., 209.336, 9.791, 
  1.175, 0.392, "", "", "", "", "", "", "", 92.59, 5.106622*^6, 14.98, 30.7, 
  2.355, 1.53, 37960.709, "", 266.342, 12.61, 0.5, 15.6, 97.4, 1.6, 77.86}, 
 {"OMN", "Asia", "Oman", "2020-04-19", 1180., 111., 6., 0., 231.073, 21.736, 
  1.175, 0., "", "", "", "", "", "", "", 92.59, 5.106622*^6, 14.98, 30.7, 
  2.355, 1.53, 37960.709, "", 266.342, 12.61, 0.5, 15.6, 97.4, 1.6, 77.86}, 
 {"OMN", "Asia", "Oman", "2020-04-20", 1266., 86., 7., 1., 247.913, 16.841, 
  1.371, 0.196, "", "", "", "", "", "", "", 92.59, 5.106622*^6, 14.98, 30.7, 
  2.355, 1.53, 37960.709, "", 266.342, 12.61, 0.5, 15.6, 97.4, 1.6, 77.86}, 
 {"OMN", "Asia", "Oman", "2020-04-21", 1508., 242., 8., 1., 295.303, 47.389, 
  1.567, 0.196, "", "", "", "", "", "", "", 92.59, 5.106622*^6, 14.98, 30.7, 
  2.355, 1.53, 37960.709, "", 266.342, 12.61, 0.5, 15.6, 97.4, 1.6, 77.86}, 
 {"OMN", "Asia", "Oman", "2020-04-22", 1508., 0., 8., 0., 295.303, 0., 1.567, 
  0., "", "", "", "", "", "", "", 92.59, 5.106622*^6, 14.98, 30.7, 2.355, 
  1.53, 37960.709, "", 266.342, 12.61, 0.5, 15.6, 97.4, 1.6, 77.86}, 
 {"OMN", "Asia", "Oman", "2020-04-23", 1614., 106., 8., 0., 316.06, 20.757, 
  1.567, 0., "", "", "", "", "", "", "", 92.59, 5.106622*^6, 14.98, 30.7, 
  2.355, 1.53, 37960.709, "", 266.342, 12.61, 0.5, 15.6, 97.4, 1.6, 77.86}, 
 {"OMN", "Asia", "Oman", "2020-04-24", 1716., 102., 9., 1., 336.034, 19.974, 
  1.762, 0.196, "", "", "", "", "", "", "", 92.59, 5.106622*^6, 14.98, 30.7, 
  2.355, 1.53, 37960.709, "", 266.342, 12.61, 0.5, 15.6, 97.4, 1.6, 77.86}, 
 {"OMN", "Asia", "Oman", "2020-04-25", 1790., 74., 10., 1., 350.525, 14.491, 
  1.958, 0.196, "", "", "", "", "", "", "", 92.59, 5.106622*^6, 14.98, 30.7, 
  2.355, 1.53, 37960.709, "", 266.342, 12.61, 0.5, 15.6, 97.4, 1.6, 77.86}, 
 {"OMN", "Asia", "Oman", "2020-04-26", 1905., 115., 10., 0., 373.045, 22.52, 
  1.958, 0., "", "", "", "", "", "", "", 92.59, 5.106622*^6, 14.98, 30.7, 
  2.355, 1.53, 37960.709, "", 266.342, 12.61, 0.5, 15.6, 97.4, 1.6, 77.86}, 
 {"OMN", "Asia", "Oman", "2020-04-27", 1998., 93., 10., 0., 391.257, 18.212, 
  1.958, 0., "", "", "", "", "", "", "", 92.59, 5.106622*^6, 14.98, 30.7, 
  2.355, 1.53, 37960.709, "", 266.342, 12.61, 0.5, 15.6, 97.4, 1.6, 77.86}, 
 {"OMN", "Asia", "Oman", "2020-04-28", 2049., 51., 10., 0., 401.244, 9.987, 
  1.958, 0., "", "", "", "", "", "", "", 92.59, 5.106622*^6, 14.98, 30.7, 
  2.355, 1.53, 37960.709, "", 266.342, 12.61, 0.5, 15.6, 97.4, 1.6, 77.86}, 
 {"OMN", "Asia", "Oman", "2020-04-29", 2131., 82., 10., 0., 417.301, 16.058, 
  1.958, 0., "", "", "", "", "", "", "", 92.59, 5.106622*^6, 14.98, 30.7, 
  2.355, 1.53, 37960.709, "", 266.342, 12.61, 0.5, 15.6, 97.4, 1.6, 77.86}, 
 {"OMN", "Asia", "Oman", "2020-04-30", 2274., 143., 10., 0., 445.304, 28.003, 
  1.958, 0., "", "", "", "", "", "", "", 87.96, 5.106622*^6, 14.98, 30.7, 
  2.355, 1.53, 37960.709, "", 266.342, 12.61, 0.5, 15.6, 97.4, 1.6, 77.86}, 
 {"OMN", "Asia", "Oman", "2020-05-01", 2348., 74., 11., 1., 459.795, 14.491, 
  2.154, 0.196, "", "", "", "", "", "", "", 87.96, 5.106622*^6, 14.98, 30.7, 
  2.355, 1.53, 37960.709, "", 266.342, 12.61, 0.5, 15.6, 97.4, 1.6, 77.86}, 
 {"OMN", "Asia", "Oman", "2020-05-02", 2447., 99., 11., 0., 479.182, 19.387, 
  2.154, 0., "", "", "", "", "", "", "", 87.96, 5.106622*^6, 14.98, 30.7, 
  2.355, 1.53, 37960.709, "", 266.342, 12.61, 0.5, 15.6, 97.4, 1.6, 77.86}, 
 {"OMN", "Asia", "Oman", "2020-05-03", 2483., 36., 12., 1., 486.231, 7.05, 
  2.35, 0.196, "", "", "", "", "", "", "", 87.96, 5.106622*^6, 14.98, 30.7, 
  2.355, 1.53, 37960.709, "", 266.342, 12.61, 0.5, 15.6, 97.4, 1.6, 77.86}, 
 {"OMN", "Asia", "Oman", "2020-05-04", 2568., 85., 12., 0., 502.876, 16.645, 
  2.35, 0., "", "", "", "", "", "", "", 87.96, 5.106622*^6, 14.98, 30.7, 
  2.355, 1.53, 37960.709, "", 266.342, 12.61, 0.5, 15.6, 97.4, 1.6, 77.86}, 
 {"OMN", "Asia", "Oman", "2020-05-05", 2637., 69., 12., 0., 516.388, 13.512, 
  2.35, 0., "", "", "", "", "", "", "", 87.96, 5.106622*^6, 14.98, 30.7, 
  2.355, 1.53, 37960.709, "", 266.342, 12.61, 0.5, 15.6, 97.4, 1.6, 77.86}, 
 {"OMN", "Asia", "Oman", "2020-05-06", 2735., 98., 12., 0., 535.579, 19.191, 
  2.35, 0., "", "", "", "", "", "", "", 87.96, 5.106622*^6, 14.98, 30.7, 
  2.355, 1.53, 37960.709, "", 266.342, 12.61, 0.5, 15.6, 97.4, 1.6, 77.86}, 
 {"OMN", "Asia", "Oman", "2020-05-07", 2903., 168., 13., 1., 568.478, 32.898, 
  2.546, 0.196, "", "", "", "", "", "", "", 87.96, 5.106622*^6, 14.98, 30.7, 
  2.355, 1.53, 37960.709, "", 266.342, 12.61, 0.5, 15.6, 97.4, 1.6, 77.86}, 
 {"OMN", "Asia", "Oman", "2020-05-08", 2958., 55., 14., 1., 579.248, 10.77, 
  2.742, 0.196, "", "", "", "", "", "", "", 87.96, 5.106622*^6, 14.98, 30.7, 
  2.355, 1.53, 37960.709, "", 266.342, 12.61, 0.5, 15.6, 97.4, 1.6, 77.86}, 
 {"OMN", "Asia", "Oman", "2020-05-09", 3112., 154., 15., 1., 609.405, 30.157, 
  2.937, 0.196, "", "", "", "", "", "", "", 87.96, 5.106622*^6, 14.98, 30.7, 
  2.355, 1.53, 37960.709, "", 266.342, 12.61, 0.5, 15.6, 97.4, 1.6, 77.86}, 
 {"OMN", "Asia", "Oman", "2020-05-10", 3224., 112., 17., 2., 631.337, 21.932, 
  3.329, 0.392, "", "", "", "", "", "", "", 87.96, 5.106622*^6, 14.98, 30.7, 
  2.355, 1.53, 37960.709, "", 266.342, 12.61, 0.5, 15.6, 97.4, 1.6, 77.86}, 
 {"OMN", "Asia", "Oman", "2020-05-11", 3399., 175., 17., 0., 665.606, 34.269, 
  3.329, 0., "", "", "", "", "", "", "", 87.96, 5.106622*^6, 14.98, 30.7, 
  2.355, 1.53, 37960.709, "", 266.342, 12.61, 0.5, 15.6, 97.4, 1.6, 77.86}, 
 {"OMN", "Asia", "Oman", "2020-05-12", 3574., 175., 17., 0., 699.876, 34.269, 
  3.329, 0., "", "", "", "", "", "", "", 87.96, 5.106622*^6, 14.98, 30.7, 
  2.355, 1.53, 37960.709, "", 266.342, 12.61, 0.5, 15.6, 97.4, 1.6, 77.86}, 
 {"OMN", "Asia", "Oman", "2020-05-13", 3721., 147., 17., 0., 728.662, 28.786, 
  3.329, 0., "", "", "", "", "", "", "", 87.96, 5.106622*^6, 14.98, 30.7, 
  2.355, 1.53, 37960.709, "", 266.342, 12.61, 0.5, 15.6, 97.4, 1.6, 77.86}, 
 {"OMN", "Asia", "Oman", "2020-05-14", 4019., 298., 17., 0., 787.017, 58.356, 
  3.329, 0., "", "", "", "", "", "", "", 87.96, 5.106622*^6, 14.98, 30.7, 
  2.355, 1.53, 37960.709, "", 266.342, 12.61, 0.5, 15.6, 97.4, 1.6, 77.86}, 
 {"OMN", "Asia", "Oman", "2020-05-15", 4341., 322., 19., 2., 850.073, 63.055, 
  3.721, 0.392, "", "", "", "", "", "", "", 87.96, 5.106622*^6, 14.98, 30.7, 
  2.355, 1.53, 37960.709, "", 266.342, 12.61, 0.5, 15.6, 97.4, 1.6, 77.86}, 
 {"OMN", "Asia", "Oman", "2020-05-16", 4625., 284., 19., 0., 905.687, 55.614, 
  3.721, 0., "", "", "", "", "", "", "", 87.96, 5.106622*^6, 14.98, 30.7, 
  2.355, 1.53, 37960.709, "", 266.342, 12.61, 0.5, 15.6, 97.4, 1.6, 77.86}, 
 {"OMN", "Asia", "Oman", "2020-05-17", 5029., 404., 21., 2., 984.8, 79.113, 
  4.112, 0.392, "", "", "", "", "", "", "", 87.96, 5.106622*^6, 14.98, 30.7, 
  2.355, 1.53, 37960.709, "", 266.342, 12.61, 0.5, 15.6, 97.4, 1.6, 77.86}, 
 {"OMN", "Asia", "Oman", "2020-05-18", 5186., 157., 22., 1., 1015.544, 
  30.744, 4.308, 0.196, "", "", "", "", "", "", "", 87.96, 5.106622*^6, 
  14.98, 30.7, 2.355, 1.53, 37960.709, "", 266.342, 12.61, 0.5, 15.6, 97.4, 
  1.6, 77.86}, {"OMN", "Asia", "Oman", "2020-05-19", 5379., 193., 26., 4., 
  1053.338, 37.794, 5.091, 0.783, "", "", "", "", "", "", "", 87.96, 
  5.106622*^6, 14.98, 30.7, 2.355, 1.53, 37960.709, "", 266.342, 12.61, 0.5, 
  15.6, 97.4, 1.6, 77.86}, {"OMN", "Asia", "Oman", "2020-05-20", 5671., 292., 
  27., 1., 1110.519, 57.181, 5.287, 0.196, "", "", "", "", "", "", "", 87.96, 
  5.106622*^6, 14.98, 30.7, 2.355, 1.53, 37960.709, "", 266.342, 12.61, 0.5, 
  15.6, 97.4, 1.6, 77.86}, {"OMN", "Asia", "Oman", "2020-05-21", 6043., 372., 
  30., 3., 1183.365, 72.847, 5.875, 0.587, "", "", "", "", "", "", "", 86.11, 
  5.106622*^6, 14.98, 30.7, 2.355, 1.53, 37960.709, "", 266.342, 12.61, 0.5, 
  15.6, 97.4, 1.6, 77.86}, {"OMN", "Asia", "Oman", "2020-05-22", 6370., 327., 
  31., 1., 1247.4, 64.035, 6.071, 0.196, "", "", "", "", "", "", "", 86.11, 
  5.106622*^6, 14.98, 30.7, 2.355, 1.53, 37960.709, "", 266.342, 12.61, 0.5, 
  15.6, 97.4, 1.6, 77.86}, {"OMN", "Asia", "Oman", "2020-05-23", 6794., 424., 
  32., 1., 1330.429, 83.029, 6.266, 0.196, "", "", "", "", "", "", "", 86.11, 
  5.106622*^6, 14.98, 30.7, 2.355, 1.53, 37960.709, "", 266.342, 12.61, 0.5, 
  15.6, 97.4, 1.6, 77.86}, {"OMN", "Asia", "Oman", "2020-05-24", 7257., 463., 
  36., 4., 1421.096, 90.667, 7.05, 0.783, "", "", "", "", "", "", "", 86.11, 
  5.106622*^6, 14.98, 30.7, 2.355, 1.53, 37960.709, "", 266.342, 12.61, 0.5, 
  15.6, 97.4, 1.6, 77.86}, {"OMN", "Asia", "Oman", "2020-05-25", 7770., 513., 
  37., 1., 1521.554, 100.458, 7.245, 0.196, "", "", "", "", "", "", "", 
  86.11, 5.106622*^6, 14.98, 30.7, 2.355, 1.53, 37960.709, "", 266.342, 
  12.61, 0.5, 15.6, 97.4, 1.6, 77.86}, {"OMN", "Asia", "Oman", "2020-05-26", 
  7770., 0., 37., 0., 1521.554, 0., 7.245, 0., "", "", "", "", "", "", "", 
  86.11, 5.106622*^6, 14.98, 30.7, 2.355, 1.53, 37960.709, "", 266.342, 
  12.61, 0.5, 15.6, 97.4, 1.6, 77.86}, {"OMN", "Asia", "Oman", "2020-05-27", 
  8118., 348., 37., 0., 1589.701, 68.147, 7.245, 0., "", "", "", "", "", "", 
  "", 86.11, 5.106622*^6, 14.98, 30.7, 2.355, 1.53, 37960.709, "", 266.342, 
  12.61, 0.5, 15.6, 97.4, 1.6, 77.86}, {"OMN", "Asia", "Oman", "2020-05-28", 
  8373., 255., 38., 1., 1639.636, 49.935, 7.441, 0.196, "", "", "", "", "", 
  "", "", 86.11, 5.106622*^6, 14.98, 30.7, 2.355, 1.53, 37960.709, "", 
  266.342, 12.61, 0.5, 15.6, 97.4, 1.6, 77.86}, 
 {"OMN", "Asia", "Oman", "2020-05-29", 9009., 636., 40., 2., 1764.18, 
  124.544, 7.833, 0.392, "", "", "", "", "", "", "", 83.33, 5.106622*^6, 
  14.98, 30.7, 2.355, 1.53, 37960.709, "", 266.342, 12.61, 0.5, 15.6, 97.4, 
  1.6, 77.86}, {"OMN", "Asia", "Oman", "2020-05-30", 9820., 811., 40., 0., 
  1922.993, 158.813, 7.833, 0., "", "", "", "", "", "", "", 83.33, 
  5.106622*^6, 14.98, 30.7, 2.355, 1.53, 37960.709, "", 266.342, 12.61, 0.5, 
  15.6, 97.4, 1.6, 77.86}, {"OMN", "Asia", "Oman", "2020-05-31", 10423., 
  603., 42., 2., 2041.075, 118.082, 8.225, 0.392, "", "", "", "", "", "", "", 
  83.33, 5.106622*^6, 14.98, 30.7, 2.355, 1.53, 37960.709, "", 266.342, 
  12.61, 0.5, 15.6, 97.4, 1.6, 77.86}, {"OMN", "Asia", "Oman", "2020-06-01", 
  11437., 1014., 47., 5., 2239.641, 198.566, 9.204, 0.979, "", "", "", "", 
  "", "", "", 83.33, 5.106622*^6, 14.98, 30.7, 2.355, 1.53, 37960.709, "", 
  266.342, 12.61, 0.5, 15.6, 97.4, 1.6, 77.86}, 
 {"OMN", "Asia", "Oman", "2020-06-02", 12223., 786., 50., 3., 2393.559, 
  153.918, 9.791, 0.587, "", "", "", "", "", "", "", 83.33, 5.106622*^6, 
  14.98, 30.7, 2.355, 1.53, 37960.709, "", 266.342, 12.61, 0.5, 15.6, 97.4, 
  1.6, 77.86}, {"OMN", "Asia", "Oman", "2020-06-03", 12799., 576., 59., 9., 
  2506.354, 112.795, 11.554, 1.762, "", "", "", "", "", "", "", 83.33, 
  5.106622*^6, 14.98, 30.7, 2.355, 1.53, 37960.709, "", 266.342, 12.61, 0.5, 
  15.6, 97.4, 1.6, 77.86}, {"OMN", "Asia", "Oman", "2020-06-04", 13537., 
  738., 67., 8., 2650.872, 144.518, 13.12, 1.567, "", 2546., "", 0.499, "", 
  "", "people tested", 83.33, 5.106622*^6, 14.98, 30.7, 2.355, 1.53, 
  37960.709, "", 266.342, 12.61, 0.5, 15.6, 97.4, 1.6, 77.86}, 
 {"OMN", "Asia", "Oman", "2020-06-05", 14316., 779., 67., 0., 2803.419, 
  152.547, 13.12, 0., "", 2463., "", 0.482, "", "", "people tested", 83.33, 
  5.106622*^6, 14.98, 30.7, 2.355, 1.53, 37960.709, "", 266.342, 12.61, 0.5, 
  15.6, 97.4, 1.6, 77.86}, {"OMN", "Asia", "Oman", "2020-06-06", 15086., 
  770., 72., 5., 2954.203, 150.785, 14.099, 0.979, "", 3128., "", 0.613, "", 
  "", "people tested", 83.33, 5.106622*^6, 14.98, 30.7, 2.355, 1.53, 
  37960.709, "", 266.342, 12.61, 0.5, 15.6, 97.4, 1.6, 77.86}, 
 {"OMN", "Asia", "Oman", "2020-06-07", 16016., 930., 72., 0., 3136.32, 
  182.116, 14.099, 0., "", 2907., "", 0.569, "", "", "people tested", 83.33, 
  5.106622*^6, 14.98, 30.7, 2.355, 1.53, 37960.709, "", 266.342, 12.61, 0.5, 
  15.6, 97.4, 1.6, 77.86}, {"OMN", "Asia", "Oman", "2020-06-08", 16882., 
  866., 75., 3., 3305.904, 169.584, 14.687, 0.587, "", 2697., "", 0.528, "", 
  "", "people tested", 83.33, 5.106622*^6, 14.98, 30.7, 2.355, 1.53, 
  37960.709, "", 266.342, 12.61, 0.5, 15.6, 97.4, 1.6, 77.86}, 
 {"OMN", "Asia", "Oman", "2020-06-09", 17486., 604., 81., 6., 3424.181, 
  118.278, 15.862, 1.175, "", 2688., "", 0.526, "", "", "people tested", 
  83.33, 5.106622*^6, 14.98, 30.7, 2.355, 1.53, 37960.709, "", 266.342, 
  12.61, 0.5, 15.6, 97.4, 1.6, 77.86}, {"OMN", "Asia", "Oman", "2020-06-10", 
  18198., 712., 83., 2., 3563.608, 139.427, 16.253, 0.392, "", 2658., "", 
  0.521, 2727., 0.534, "people tested", 83.33, 5.106622*^6, 14.98, 30.7, 
  2.355, 1.53, 37960.709, "", 266.342, 12.61, 0.5, 15.6, 97.4, 1.6, 77.86}, 
 {"OMN", "Asia", "Oman", "2020-06-11", 18887., 689., 84., 1., 3698.531, 
  134.923, 16.449, 0.196, "", 2747., "", 0.538, 2755., 0.539, 
  "people tested", 83.33, 5.106622*^6, 14.98, 30.7, 2.355, 1.53, 37960.709, 
  "", 266.342, 12.61, 0.5, 15.6, 97.4, 1.6, 77.86}, 
 {"OMN", "Asia", "Oman", "2020-06-12", 19954., 1067., 89., 5., 3907.475, 
  208.944, 17.428, 0.979, "", 3502., "", 0.686, 2904., 0.569, 
  "people tested", 83.33, 5.106622*^6, 14.98, 30.7, 2.355, 1.53, 37960.709, 
  "", 266.342, 12.61, 0.5, 15.6, 97.4, 1.6, 77.86}, 
 {"OMN", "Asia", "Oman", "2020-06-13", 21071., 1117., 96., 7., 4126.211, 
  218.736, 18.799, 1.371, "", 3135., "", 0.614, 2905., 0.569, 
  "people tested", 85.19, 5.106622*^6, 14.98, 30.7, 2.355, 1.53, 37960.709, 
  "", 266.342, 12.61, 0.5, 15.6, 97.4, 1.6, 77.86}, 
 {"OMN", "Asia", "Oman", "2020-06-14", 22077., 1006., 99., 3., 4323.21, 
  196.999, 19.387, 0.587, "", 3596., "", 0.704, 3003., 0.588, 
  "people tested", 85.19, 5.106622*^6, 14.98, 30.7, 2.355, 1.53, 37960.709, 
  "", 266.342, 12.61, 0.5, 15.6, 97.4, 1.6, 77.86}, 
 {"OMN", "Asia", "Oman", "2020-06-15", 23481., 1404., 104., 5., 4598.147, 
  274.937, 20.366, 0.979, "", 3283., "", 0.643, 3087., 0.605, 
  "people tested", 85.19, 5.106622*^6, 14.98, 30.7, 2.355, 1.53, 37960.709, 
  "", 266.342, 12.61, 0.5, 15.6, 97.4, 1.6, 77.86}, 
 {"OMN", "Asia", "Oman", "2020-06-16", 24524., 1043., 108., 4., 4802.392, 
  204.245, 21.149, 0.783, "", 2627., "", 0.514, 3078., 0.603, 
  "people tested", 85.19, 5.106622*^6, 14.98, 30.7, 2.355, 1.53, 37960.709, 
  "", 266.342, 12.61, 0.5, 15.6, 97.4, 1.6, 77.86}, 
 {"OMN", "Asia", "Oman", "2020-06-17", 25269., 745., 114., 6., 4948.281, 
  145.889, 22.324, 1.175, "", 2797., "", 0.548, 3098., 0.607, 
  "people tested", 85.19, 5.106622*^6, 14.98, 30.7, 2.355, 1.53, 37960.709, 
  "", 266.342, 12.61, 0.5, 15.6, 97.4, 1.6, 77.86}, 
 {"OMN", "Asia", "Oman", "2020-06-18", 26079., 810., 116., 2., 5106.898, 
  158.618, 22.716, 0.392, "", 2347., "", 0.46, 3041., 0.596, "people tested", 
  85.19, 5.106622*^6, 14.98, 30.7, 2.355, 1.53, 37960.709, "", 266.342, 
  12.61, 0.5, 15.6, 97.4, 1.6, 77.86}, {"OMN", "Asia", "Oman", "2020-06-19", 
  26818., 739., 119., 3., 5251.613, 144.714, 23.303, 0.587, "", 3317., "", 
  0.65, 3015., 0.59, "people tested", 85.19, 5.106622*^6, 14.98, 30.7, 2.355, 
  1.53, 37960.709, "", 266.342, 12.61, 0.5, 15.6, 97.4, 1.6, 77.86}, 
 {"OMN", "Asia", "Oman", "2020-06-20", 27670., 852., 125., 6., 5418.455, 
  166.842, 24.478, 1.175, "", 2448., "", 0.479, 2916., 0.571, 
  "people tested", 85.19, 5.106622*^6, 14.98, 30.7, 2.355, 1.53, 37960.709, 
  "", 266.342, 12.61, 0.5, 15.6, 97.4, 1.6, 77.86}, 
 {"OMN", "Asia", "Oman", "2020-06-21", 28566., 896., 128., 3., 5593.913, 
  175.458, 25.065, 0.587, "", 2804., "", 0.549, 2803., 0.549, 
  "people tested", 85.19, 5.106622*^6, 14.98, 30.7, 2.355, 1.53, 37960.709, 
  "", 266.342, 12.61, 0.5, 15.6, 97.4, 1.6, 77.86}, 
 {"OMN", "Asia", "Oman", "2020-06-22", 29471., 905., 131., 3., 5771.134, 
  177.221, 25.653, 0.587, "", 4544., "", 0.89, 2983., 0.584, "people tested", 
  85.19, 5.106622*^6, 14.98, 30.7, 2.355, 1.53, 37960.709, "", 266.342, 
  12.61, 0.5, 15.6, 97.4, 1.6, 77.86}, {"OMN", "Asia", "Oman", "2020-06-23", 
  31076., 1605., 137., 6., 6085.432, 314.298, 26.828, 1.175, "", 3940., "", 
  0.772, 3171., 0.621, "people tested", 85.19, 5.106622*^6, 14.98, 30.7, 
  2.355, 1.53, 37960.709, "", 266.342, 12.61, 0.5, 15.6, 97.4, 1.6, 77.86}, 
 {"OMN", "Asia", "Oman", "2020-06-24", 32394., 1318., 140., 3., 6343.528, 
  258.096, 27.415, 0.587, "", 3585., "", 0.702, 3284., 0.643, 
  "people tested", 85.19, 5.106622*^6, 14.98, 30.7, 2.355, 1.53, 37960.709, 
  "", 266.342, 12.61, 0.5, 15.6, 97.4, 1.6, 77.86}, 
 {"OMN", "Asia", "Oman", "2020-06-25", 33536., 1142., 142., 2., 6567.159, 
  223.631, 27.807, 0.392, "", 3835., "", 0.751, 3496., 0.685, 
  "people tested", 85.19, 5.106622*^6, 14.98, 30.7, 2.355, 1.53, 37960.709, 
  "", 266.342, 12.61, 0.5, 15.6, 97.4, 1.6, 77.86}, 
 {"OMN", "Asia", "Oman", "2020-06-26", 34902., 1366., 144., 2., 6834.655, 
  267.496, 28.199, 0.392, "", 4013., "", 0.786, 3596., 0.704, 
  "people tested", 85.19, 5.106622*^6, 14.98, 30.7, 2.355, 1.53, 37960.709, 
  "", 266.342, 12.61, 0.5, 15.6, 97.4, 1.6, 77.86}, 
 {"OMN", "Asia", "Oman", "2020-06-27", 36034., 1132., 153., 9., 7056.328, 
  221.673, 29.961, 1.762, "", 2508., "", 0.491, 3604., 0.706, 
  "people tested", 85.19, 5.106622*^6, 14.98, 30.7, 2.355, 1.53, 37960.709, 
  "", 266.342, 12.61, 0.5, 15.6, 97.4, 1.6, 77.86}, 
 {"OMN", "Asia", "Oman", "2020-06-28", 36953., 919., 159., 6., 7236.29, 
  179.962, 31.136, 1.175, "", 3292., "", 0.645, 3674., 0.719, 
  "people tested", 85.19, 5.106622*^6, 14.98, 30.7, 2.355, 1.53, 37960.709, 
  "", 266.342, 12.61, 0.5, 15.6, 97.4, 1.6, 77.86}, 
 {"OMN", "Asia", "Oman", "2020-06-29", 38150., 1197., 163., 4., 7470.692, 
  234.402, 31.919, 0.783, "", 3191., "", 0.625, 3481., 0.682, 
  "people tested", 85.19, 5.106622*^6, 14.98, 30.7, 2.355, 1.53, 37960.709, 
  "", 266.342, 12.61, 0.5, 15.6, 97.4, 1.6, 77.86}, 
 {"OMN", "Asia", "Oman", "2020-06-30", 39060., 910., 169., 6., 7648.892, 
  178.2, 33.094, 1.175, "", 3121., "", 0.611, 3364., 0.659, "people tested", 
  85.19, 5.106622*^6, 14.98, 30.7, 2.355, 1.53, 37960.709, "", 266.342, 
  12.61, 0.5, 15.6, 97.4, 1.6, 77.86}, {"OMN", "Asia", "Oman", "2020-07-01", 
  40070., 1010., 176., 7., 7846.674, 197.782, 34.465, 1.371, "", 3533., "", 
  0.692, 3356., 0.657, "people tested", 85.19, 5.106622*^6, 14.98, 30.7, 
  2.355, 1.53, 37960.709, "", 266.342, 12.61, 0.5, 15.6, 97.4, 1.6, 77.86}, 
 {"OMN", "Asia", "Oman", "2020-07-02", 41194., 1124., 185., 9., 8066.781, 
  220.106, 36.227, 1.762, "", 4049., "", 0.793, 3387., 0.663, 
  "people tested", 85.19, 5.106622*^6, 14.98, 30.7, 2.355, 1.53, 37960.709, 
  "", 266.342, 12.61, 0.5, 15.6, 97.4, 1.6, 77.86}, 
 {"OMN", "Asia", "Oman", "2020-07-03", 42555., 1361., 188., 3., 8333.297, 
  266.517, 36.815, 0.587, "", 3834., "", 0.751, 3361., 0.658, 
  "people tested", 85.19, 5.106622*^6, 14.98, 30.7, 2.355, 1.53, 37960.709, 
  "", 266.342, 12.61, 0.5, 15.6, 97.4, 1.6, 77.86}, 
 {"OMN", "Asia", "Oman", "2020-07-04", 43929., 1374., 193., 5., 8602.36, 
  269.062, 37.794, 0.979, "", 2992., "", 0.586, 3430., 0.672, 
  "people tested", 85.19, 5.106622*^6, 14.98, 30.7, 2.355, 1.53, 37960.709, 
  "", 266.342, 12.61, 0.5, 15.6, 97.4, 1.6, 77.86}, 
 {"OMN", "Asia", "Oman", "2020-07-05", 45106., 1177., 203., 10., 8832.845, 
  230.485, 39.752, 1.958, "", 3515., "", 0.688, 3462., 0.678, 
  "people tested", 85.19, 5.106622*^6, 14.98, 30.7, 2.355, 1.53, 37960.709, 
  "", 266.342, 12.61, 0.5, 15.6, 97.4, 1.6, 77.86}, 
 {"OMN", "Asia", "Oman", "2020-07-06", 46178., 1072., 213., 10., 9042.768, 
  209.924, 41.711, 1.958, "", 3852., "", 0.754, 3557., 0.697, 
  "people tested", 85.19, 5.106622*^6, 14.98, 30.7, 2.355, 1.53, 37960.709, 
  "", 266.342, 12.61, 0.5, 15.6, 97.4, 1.6, 77.86}, 
 {"OMN", "Asia", "Oman", "2020-07-07", 47735., 1557., 218., 5., 9347.667, 
  304.898, 42.69, 0.979, "", "", "", "", "", "", "", "", 5.106622*^6, 14.98, 
  30.7, 2.355, 1.53, 37960.709, "", 266.342, 12.61, 0.5, 15.6, 97.4, 1.6, 
  77.86}, {"OMN", "Asia", "Oman", "2020-07-08", 48997., 1262., 224., 6., 
  9594.797, 247.13, 43.865, 1.175, "", "", "", "", "", "", "", "", 
  5.106622*^6, 14.98, 30.7, 2.355, 1.53, 37960.709, "", 266.342, 12.61, 0.5, 
  15.6, 97.4, 1.6, 77.86}, {"PAK", "Asia", "Pakistan", "2019-12-31", 0., 0., 
  0., 0., 0., 0., 0., 0., "", "", "", "", "", "", "", "", 2.20892331*^8, 
  255.573, 23.5, 4.495, 2.78, 5034.708, 4., 423.031, 8.35, 2.8, 36.7, 59.607, 
  0.6, 67.27}, {"PAK", "Asia", "Pakistan", "2020-01-01", 0., 0., 0., 0., 0., 
  0., 0., 0., "", "", "", "", "", "", "", 0., 2.20892331*^8, 255.573, 23.5, 
  4.495, 2.78, 5034.708, 4., 423.031, 8.35, 2.8, 36.7, 59.607, 0.6, 67.27}, 
 {"PAK", "Asia", "Pakistan", "2020-01-02", 0., 0., 0., 0., 0., 0., 0., 0., 
  "", "", "", "", "", "", "", 0., 2.20892331*^8, 255.573, 23.5, 4.495, 2.78, 
  5034.708, 4., 423.031, 8.35, 2.8, 36.7, 59.607, 0.6, 67.27}, 
 {"PAK", "Asia", "Pakistan", "2020-01-03", 0., 0., 0., 0., 0., 0., 0., 0., 
  "", "", "", "", "", "", "", 0., 2.20892331*^8, 255.573, 23.5, 4.495, 2.78, 
  5034.708, 4., 423.031, 8.35, 2.8, 36.7, 59.607, 0.6, 67.27}, 
 {"PAK", "Asia", "Pakistan", "2020-01-04", 0., 0., 0., 0., 0., 0., 0., 0., 
  "", "", "", "", "", "", "", 0., 2.20892331*^8, 255.573, 23.5, 4.495, 2.78, 
  5034.708, 4., 423.031, 8.35, 2.8, 36.7, 59.607, 0.6, 67.27}, 
 {"PAK", "Asia", "Pakistan", "2020-01-05", 0., 0., 0., 0., 0., 0., 0., 0., 
  "", "", "", "", "", "", "", 0., 2.20892331*^8, 255.573, 23.5, 4.495, 2.78, 
  5034.708, 4., 423.031, 8.35, 2.8, 36.7, 59.607, 0.6, 67.27}, 
 {"PAK", "Asia", "Pakistan", "2020-01-06", 0., 0., 0., 0., 0., 0., 0., 0., 
  "", "", "", "", "", "", "", 0., 2.20892331*^8, 255.573, 23.5, 4.495, 2.78, 
  5034.708, 4., 423.031, 8.35, 2.8, 36.7, 59.607, 0.6, 67.27}, 
 {"PAK", "Asia", "Pakistan", "2020-01-07", 0., 0., 0., 0., 0., 0., 0., 0., 
  "", "", "", "", "", "", "", 0., 2.20892331*^8, 255.573, 23.5, 4.495, 2.78, 
  5034.708, 4., 423.031, 8.35, 2.8, 36.7, 59.607, 0.6, 67.27}, 
 {"PAK", "Asia", "Pakistan", "2020-01-08", 0., 0., 0., 0., 0., 0., 0., 0., 
  "", "", "", "", "", "", "", 0., 2.20892331*^8, 255.573, 23.5, 4.495, 2.78, 
  5034.708, 4., 423.031, 8.35, 2.8, 36.7, 59.607, 0.6, 67.27}, 
 {"PAK", "Asia", "Pakistan", "2020-01-09", 0., 0., 0., 0., 0., 0., 0., 0., 
  "", "", "", "", "", "", "", 0., 2.20892331*^8, 255.573, 23.5, 4.495, 2.78, 
  5034.708, 4., 423.031, 8.35, 2.8, 36.7, 59.607, 0.6, 67.27}, 
 {"PAK", "Asia", "Pakistan", "2020-01-10", 0., 0., 0., 0., 0., 0., 0., 0., 
  "", "", "", "", "", "", "", 0., 2.20892331*^8, 255.573, 23.5, 4.495, 2.78, 
  5034.708, 4., 423.031, 8.35, 2.8, 36.7, 59.607, 0.6, 67.27}, 
 {"PAK", "Asia", "Pakistan", "2020-01-11", 0., 0., 0., 0., 0., 0., 0., 0., 
  "", "", "", "", "", "", "", 0., 2.20892331*^8, 255.573, 23.5, 4.495, 2.78, 
  5034.708, 4., 423.031, 8.35, 2.8, 36.7, 59.607, 0.6, 67.27}, 
 {"PAK", "Asia", "Pakistan", "2020-01-12", 0., 0., 0., 0., 0., 0., 0., 0., 
  "", "", "", "", "", "", "", 0., 2.20892331*^8, 255.573, 23.5, 4.495, 2.78, 
  5034.708, 4., 423.031, 8.35, 2.8, 36.7, 59.607, 0.6, 67.27}, 
 {"PAK", "Asia", "Pakistan", "2020-01-13", 0., 0., 0., 0., 0., 0., 0., 0., 
  "", "", "", "", "", "", "", 0., 2.20892331*^8, 255.573, 23.5, 4.495, 2.78, 
  5034.708, 4., 423.031, 8.35, 2.8, 36.7, 59.607, 0.6, 67.27}, 
 {"PAK", "Asia", "Pakistan", "2020-01-14", 0., 0., 0., 0., 0., 0., 0., 0., 
  "", "", "", "", "", "", "", 0., 2.20892331*^8, 255.573, 23.5, 4.495, 2.78, 
  5034.708, 4., 423.031, 8.35, 2.8, 36.7, 59.607, 0.6, 67.27}, 
 {"PAK", "Asia", "Pakistan", "2020-01-15", 0., 0., 0., 0., 0., 0., 0., 0., 
  "", "", "", "", "", "", "", 0., 2.20892331*^8, 255.573, 23.5, 4.495, 2.78, 
  5034.708, 4., 423.031, 8.35, 2.8, 36.7, 59.607, 0.6, 67.27}, 
 {"PAK", "Asia", "Pakistan", "2020-01-16", 0., 0., 0., 0., 0., 0., 0., 0., 
  "", "", "", "", "", "", "", 0., 2.20892331*^8, 255.573, 23.5, 4.495, 2.78, 
  5034.708, 4., 423.031, 8.35, 2.8, 36.7, 59.607, 0.6, 67.27}, 
 {"PAK", "Asia", "Pakistan", "2020-01-17", 0., 0., 0., 0., 0., 0., 0., 0., 
  "", "", "", "", "", "", "", 0., 2.20892331*^8, 255.573, 23.5, 4.495, 2.78, 
  5034.708, 4., 423.031, 8.35, 2.8, 36.7, 59.607, 0.6, 67.27}, 
 {"PAK", "Asia", "Pakistan", "2020-01-18", 0., 0., 0., 0., 0., 0., 0., 0., 
  "", "", "", "", "", "", "", 0., 2.20892331*^8, 255.573, 23.5, 4.495, 2.78, 
  5034.708, 4., 423.031, 8.35, 2.8, 36.7, 59.607, 0.6, 67.27}, 
 {"PAK", "Asia", "Pakistan", "2020-01-19", 0., 0., 0., 0., 0., 0., 0., 0., 
  "", "", "", "", "", "", "", 0., 2.20892331*^8, 255.573, 23.5, 4.495, 2.78, 
  5034.708, 4., 423.031, 8.35, 2.8, 36.7, 59.607, 0.6, 67.27}, 
 {"PAK", "Asia", "Pakistan", "2020-01-20", 0., 0., 0., 0., 0., 0., 0., 0., 
  "", "", "", "", "", "", "", 0., 2.20892331*^8, 255.573, 23.5, 4.495, 2.78, 
  5034.708, 4., 423.031, 8.35, 2.8, 36.7, 59.607, 0.6, 67.27}, 
 {"PAK", "Asia", "Pakistan", "2020-01-21", 0., 0., 0., 0., 0., 0., 0., 0., 
  "", "", "", "", "", "", "", 0., 2.20892331*^8, 255.573, 23.5, 4.495, 2.78, 
  5034.708, 4., 423.031, 8.35, 2.8, 36.7, 59.607, 0.6, 67.27}, 
 {"PAK", "Asia", "Pakistan", "2020-01-22", 0., 0., 0., 0., 0., 0., 0., 0., 
  "", "", "", "", "", "", "", 0., 2.20892331*^8, 255.573, 23.5, 4.495, 2.78, 
  5034.708, 4., 423.031, 8.35, 2.8, 36.7, 59.607, 0.6, 67.27}, 
 {"PAK", "Asia", "Pakistan", "2020-01-23", 0., 0., 0., 0., 0., 0., 0., 0., 
  "", "", "", "", "", "", "", 0., 2.20892331*^8, 255.573, 23.5, 4.495, 2.78, 
  5034.708, 4., 423.031, 8.35, 2.8, 36.7, 59.607, 0.6, 67.27}, 
 {"PAK", "Asia", "Pakistan", "2020-01-24", 0., 0., 0., 0., 0., 0., 0., 0., 
  "", "", "", "", "", "", "", 0., 2.20892331*^8, 255.573, 23.5, 4.495, 2.78, 
  5034.708, 4., 423.031, 8.35, 2.8, 36.7, 59.607, 0.6, 67.27}, 
 {"PAK", "Asia", "Pakistan", "2020-01-25", 0., 0., 0., 0., 0., 0., 0., 0., 
  "", "", "", "", "", "", "", 0., 2.20892331*^8, 255.573, 23.5, 4.495, 2.78, 
  5034.708, 4., 423.031, 8.35, 2.8, 36.7, 59.607, 0.6, 67.27}, 
 {"PAK", "Asia", "Pakistan", "2020-01-26", 0., 0., 0., 0., 0., 0., 0., 0., 
  "", "", "", "", "", "", "", 0., 2.20892331*^8, 255.573, 23.5, 4.495, 2.78, 
  5034.708, 4., 423.031, 8.35, 2.8, 36.7, 59.607, 0.6, 67.27}, 
 {"PAK", "Asia", "Pakistan", "2020-01-27", 0., 0., 0., 0., 0., 0., 0., 0., 
  "", "", "", "", "", "", "", 0., 2.20892331*^8, 255.573, 23.5, 4.495, 2.78, 
  5034.708, 4., 423.031, 8.35, 2.8, 36.7, 59.607, 0.6, 67.27}, 
 {"PAK", "Asia", "Pakistan", "2020-01-28", 0., 0., 0., 0., 0., 0., 0., 0., 
  "", "", "", "", "", "", "", 0., 2.20892331*^8, 255.573, 23.5, 4.495, 2.78, 
  5034.708, 4., 423.031, 8.35, 2.8, 36.7, 59.607, 0.6, 67.27}, 
 {"PAK", "Asia", "Pakistan", "2020-01-29", 0., 0., 0., 0., 0., 0., 0., 0., 
  "", "", "", "", "", "", "", 0., 2.20892331*^8, 255.573, 23.5, 4.495, 2.78, 
  5034.708, 4., 423.031, 8.35, 2.8, 36.7, 59.607, 0.6, 67.27}, 
 {"PAK", "Asia", "Pakistan", "2020-01-30", 0., 0., 0., 0., 0., 0., 0., 0., 
  "", "", "", "", "", "", "", 0., 2.20892331*^8, 255.573, 23.5, 4.495, 2.78, 
  5034.708, 4., 423.031, 8.35, 2.8, 36.7, 59.607, 0.6, 67.27}, 
 {"PAK", "Asia", "Pakistan", "2020-01-31", 0., 0., 0., 0., 0., 0., 0., 0., 
  "", "", "", "", "", "", "", 8.33, 2.20892331*^8, 255.573, 23.5, 4.495, 
  2.78, 5034.708, 4., 423.031, 8.35, 2.8, 36.7, 59.607, 0.6, 67.27}, 
 {"PAK", "Asia", "Pakistan", "2020-02-01", 0., 0., 0., 0., 0., 0., 0., 0., 
  "", "", "", "", "", "", "", 8.33, 2.20892331*^8, 255.573, 23.5, 4.495, 
  2.78, 5034.708, 4., 423.031, 8.35, 2.8, 36.7, 59.607, 0.6, 67.27}, 
 {"PAK", "Asia", "Pakistan", "2020-02-02", 0., 0., 0., 0., 0., 0., 0., 0., 
  "", "", "", "", "", "", "", 8.33, 2.20892331*^8, 255.573, 23.5, 4.495, 
  2.78, 5034.708, 4., 423.031, 8.35, 2.8, 36.7, 59.607, 0.6, 67.27}, 
 {"PAK", "Asia", "Pakistan", "2020-02-03", 0., 0., 0., 0., 0., 0., 0., 0., 
  "", "", "", "", "", "", "", 0., 2.20892331*^8, 255.573, 23.5, 4.495, 2.78, 
  5034.708, 4., 423.031, 8.35, 2.8, 36.7, 59.607, 0.6, 67.27}, 
 {"PAK", "Asia", "Pakistan", "2020-02-04", 0., 0., 0., 0., 0., 0., 0., 0., 
  "", "", "", "", "", "", "", 0., 2.20892331*^8, 255.573, 23.5, 4.495, 2.78, 
  5034.708, 4., 423.031, 8.35, 2.8, 36.7, 59.607, 0.6, 67.27}, 
 {"PAK", "Asia", "Pakistan", "2020-02-05", 0., 0., 0., 0., 0., 0., 0., 0., 
  "", "", "", "", "", "", "", 0., 2.20892331*^8, 255.573, 23.5, 4.495, 2.78, 
  5034.708, 4., 423.031, 8.35, 2.8, 36.7, 59.607, 0.6, 67.27}, 
 {"PAK", "Asia", "Pakistan", "2020-02-06", 0., 0., 0., 0., 0., 0., 0., 0., 
  "", "", "", "", "", "", "", 0., 2.20892331*^8, 255.573, 23.5, 4.495, 2.78, 
  5034.708, 4., 423.031, 8.35, 2.8, 36.7, 59.607, 0.6, 67.27}, 
 {"PAK", "Asia", "Pakistan", "2020-02-07", 0., 0., 0., 0., 0., 0., 0., 0., 
  "", "", "", "", "", "", "", 0., 2.20892331*^8, 255.573, 23.5, 4.495, 2.78, 
  5034.708, 4., 423.031, 8.35, 2.8, 36.7, 59.607, 0.6, 67.27}, 
 {"PAK", "Asia", "Pakistan", "2020-02-08", 0., 0., 0., 0., 0., 0., 0., 0., 
  "", "", "", "", "", "", "", 0., 2.20892331*^8, 255.573, 23.5, 4.495, 2.78, 
  5034.708, 4., 423.031, 8.35, 2.8, 36.7, 59.607, 0.6, 67.27}, 
 {"PAK", "Asia", "Pakistan", "2020-02-09", 0., 0., 0., 0., 0., 0., 0., 0., 
  "", "", "", "", "", "", "", 0., 2.20892331*^8, 255.573, 23.5, 4.495, 2.78, 
  5034.708, 4., 423.031, 8.35, 2.8, 36.7, 59.607, 0.6, 67.27}, 
 {"PAK", "Asia", "Pakistan", "2020-02-10", 0., 0., 0., 0., 0., 0., 0., 0., 
  "", "", "", "", "", "", "", 0., 2.20892331*^8, 255.573, 23.5, 4.495, 2.78, 
  5034.708, 4., 423.031, 8.35, 2.8, 36.7, 59.607, 0.6, 67.27}, 
 {"PAK", "Asia", "Pakistan", "2020-02-11", 0., 0., 0., 0., 0., 0., 0., 0., 
  "", "", "", "", "", "", "", 0., 2.20892331*^8, 255.573, 23.5, 4.495, 2.78, 
  5034.708, 4., 423.031, 8.35, 2.8, 36.7, 59.607, 0.6, 67.27}, 
 {"PAK", "Asia", "Pakistan", "2020-02-12", 0., 0., 0., 0., 0., 0., 0., 0., 
  "", "", "", "", "", "", "", 11.11, 2.20892331*^8, 255.573, 23.5, 4.495, 
  2.78, 5034.708, 4., 423.031, 8.35, 2.8, 36.7, 59.607, 0.6, 67.27}, 
 {"PAK", "Asia", "Pakistan", "2020-02-13", 0., 0., 0., 0., 0., 0., 0., 0., 
  "", "", "", "", "", "", "", 11.11, 2.20892331*^8, 255.573, 23.5, 4.495, 
  2.78, 5034.708, 4., 423.031, 8.35, 2.8, 36.7, 59.607, 0.6, 67.27}, 
 {"PAK", "Asia", "Pakistan", "2020-02-14", 0., 0., 0., 0., 0., 0., 0., 0., 
  "", "", "", "", "", "", "", 11.11, 2.20892331*^8, 255.573, 23.5, 4.495, 
  2.78, 5034.708, 4., 423.031, 8.35, 2.8, 36.7, 59.607, 0.6, 67.27}, 
 {"PAK", "Asia", "Pakistan", "2020-02-15", 0., 0., 0., 0., 0., 0., 0., 0., 
  "", "", "", "", "", "", "", 11.11, 2.20892331*^8, 255.573, 23.5, 4.495, 
  2.78, 5034.708, 4., 423.031, 8.35, 2.8, 36.7, 59.607, 0.6, 67.27}, 
 {"PAK", "Asia", "Pakistan", "2020-02-16", 0., 0., 0., 0., 0., 0., 0., 0., 
  "", "", "", "", "", "", "", 11.11, 2.20892331*^8, 255.573, 23.5, 4.495, 
  2.78, 5034.708, 4., 423.031, 8.35, 2.8, 36.7, 59.607, 0.6, 67.27}, 
 {"PAK", "Asia", "Pakistan", "2020-02-17", 0., 0., 0., 0., 0., 0., 0., 0., 
  "", "", "", "", "", "", "", 11.11, 2.20892331*^8, 255.573, 23.5, 4.495, 
  2.78, 5034.708, 4., 423.031, 8.35, 2.8, 36.7, 59.607, 0.6, 67.27}, 
 {"PAK", "Asia", "Pakistan", "2020-02-18", 0., 0., 0., 0., 0., 0., 0., 0., 
  "", "", "", "", "", "", "", 11.11, 2.20892331*^8, 255.573, 23.5, 4.495, 
  2.78, 5034.708, 4., 423.031, 8.35, 2.8, 36.7, 59.607, 0.6, 67.27}, 
 {"PAK", "Asia", "Pakistan", "2020-02-19", 0., 0., 0., 0., 0., 0., 0., 0., 
  "", "", "", "", "", "", "", 11.11, 2.20892331*^8, 255.573, 23.5, 4.495, 
  2.78, 5034.708, 4., 423.031, 8.35, 2.8, 36.7, 59.607, 0.6, 67.27}, 
 {"PAK", "Asia", "Pakistan", "2020-02-20", 0., 0., 0., 0., 0., 0., 0., 0., 
  "", "", "", "", "", "", "", 11.11, 2.20892331*^8, 255.573, 23.5, 4.495, 
  2.78, 5034.708, 4., 423.031, 8.35, 2.8, 36.7, 59.607, 0.6, 67.27}, 
 {"PAK", "Asia", "Pakistan", "2020-02-21", 0., 0., 0., 0., 0., 0., 0., 0., 
  "", "", "", "", "", "", "", 11.11, 2.20892331*^8, 255.573, 23.5, 4.495, 
  2.78, 5034.708, 4., 423.031, 8.35, 2.8, 36.7, 59.607, 0.6, 67.27}, 
 {"PAK", "Asia", "Pakistan", "2020-02-22", 0., 0., 0., 0., 0., 0., 0., 0., 
  "", "", "", "", "", "", "", 11.11, 2.20892331*^8, 255.573, 23.5, 4.495, 
  2.78, 5034.708, 4., 423.031, 8.35, 2.8, 36.7, 59.607, 0.6, 67.27}, 
 {"PAK", "Asia", "Pakistan", "2020-02-23", 0., 0., 0., 0., 0., 0., 0., 0., 
  "", "", "", "", "", "", "", 19.44, 2.20892331*^8, 255.573, 23.5, 4.495, 
  2.78, 5034.708, 4., 423.031, 8.35, 2.8, 36.7, 59.607, 0.6, 67.27}, 
 {"PAK", "Asia", "Pakistan", "2020-02-24", 0., 0., 0., 0., 0., 0., 0., 0., 
  "", "", "", "", "", "", "", 19.44, 2.20892331*^8, 255.573, 23.5, 4.495, 
  2.78, 5034.708, 4., 423.031, 8.35, 2.8, 36.7, 59.607, 0.6, 67.27}, 
 {"PAK", "Asia", "Pakistan", "2020-02-25", 0., 0., 0., 0., 0., 0., 0., 0., 
  "", "", "", "", "", "", "", 19.44, 2.20892331*^8, 255.573, 23.5, 4.495, 
  2.78, 5034.708, 4., 423.031, 8.35, 2.8, 36.7, 59.607, 0.6, 67.27}, 
 {"PAK", "Asia", "Pakistan", "2020-02-26", 0., 0., 0., 0., 0., 0., 0., 0., 
  "", "", "", "", "", "", "", 19.44, 2.20892331*^8, 255.573, 23.5, 4.495, 
  2.78, 5034.708, 4., 423.031, 8.35, 2.8, 36.7, 59.607, 0.6, 67.27}, 
 {"PAK", "Asia", "Pakistan", "2020-02-27", 2., 2., 0., 0., 0.009, 0.009, 0., 
  0., "", "", "", "", "", "", "", 28.7, 2.20892331*^8, 255.573, 23.5, 4.495, 
  2.78, 5034.708, 4., 423.031, 8.35, 2.8, 36.7, 59.607, 0.6, 67.27}, 
 {"PAK", "Asia", "Pakistan", "2020-02-28", 2., 0., 0., 0., 0.009, 0., 0., 0., 
  "", "", "", "", "", "", "", 28.7, 2.20892331*^8, 255.573, 23.5, 4.495, 
  2.78, 5034.708, 4., 423.031, 8.35, 2.8, 36.7, 59.607, 0.6, 67.27}, 
 {"PAK", "Asia", "Pakistan", "2020-02-29", 2., 0., 0., 0., 0.009, 0., 0., 0., 
  "", "", "", "", "", "", "", 28.7, 2.20892331*^8, 255.573, 23.5, 4.495, 
  2.78, 5034.708, 4., 423.031, 8.35, 2.8, 36.7, 59.607, 0.6, 67.27}, 
 {"PAK", "Asia", "Pakistan", "2020-03-01", 4., 2., 0., 0., 0.018, 0.009, 0., 
  0., "", "", "", "", "", "", "", 28.7, 2.20892331*^8, 255.573, 23.5, 4.495, 
  2.78, 5034.708, 4., 423.031, 8.35, 2.8, 36.7, 59.607, 0.6, 67.27}, 
 {"PAK", "Asia", "Pakistan", "2020-03-02", 4., 0., 0., 0., 0.018, 0., 0., 0., 
  "", "", "", "", "", "", "", 28.7, 2.20892331*^8, 255.573, 23.5, 4.495, 
  2.78, 5034.708, 4., 423.031, 8.35, 2.8, 36.7, 59.607, 0.6, 67.27}, 
 {"PAK", "Asia", "Pakistan", "2020-03-04", 5., 1., 0., 0., 0.023, 0.005, 0., 
  0., "", "", "", "", "", "", "", 28.7, 2.20892331*^8, 255.573, 23.5, 4.495, 
  2.78, 5034.708, 4., 423.031, 8.35, 2.8, 36.7, 59.607, 0.6, 67.27}, 
 {"PAK", "Asia", "Pakistan", "2020-03-07", 6., 1., 0., 0., 0.027, 0.005, 0., 
  0., "", "", "", "", "", "", "", 28.7, 2.20892331*^8, 255.573, 23.5, 4.495, 
  2.78, 5034.708, 4., 423.031, 8.35, 2.8, 36.7, 59.607, 0.6, 67.27}, 
 {"PAK", "Asia", "Pakistan", "2020-03-10", 16., 10., 0., 0., 0.072, 0.045, 
  0., 0., "", "", "", "", "", "", "", 28.7, 2.20892331*^8, 255.573, 23.5, 
  4.495, 2.78, 5034.708, 4., 423.031, 8.35, 2.8, 36.7, 59.607, 0.6, 67.27}, 
 {"PAK", "Asia", "Pakistan", "2020-03-11", 16., 0., 0., 0., 0.072, 0., 0., 
  0., 471., "", 0.002, "", "", "", "tests performed", 28.7, 2.20892331*^8, 
  255.573, 23.5, 4.495, 2.78, 5034.708, 4., 423.031, 8.35, 2.8, 36.7, 59.607, 
  0.6, 67.27}, {"PAK", "Asia", "Pakistan", "2020-03-12", 20., 4., 0., 0., 
  0.091, 0.018, 0., 0., 531., 60., 0.002, 0., "", "", "tests performed", 
  28.7, 2.20892331*^8, 255.573, 23.5, 4.495, 2.78, 5034.708, 4., 423.031, 
  8.35, 2.8, 36.7, 59.607, 0.6, 67.27}, {"PAK", "Asia", "Pakistan", 
  "2020-03-13", 21., 1., 0., 0., 0.095, 0.005, 0., 0., 609., 78., 0.003, 0., 
  "", "", "tests performed", 52.78, 2.20892331*^8, 255.573, 23.5, 4.495, 
  2.78, 5034.708, 4., 423.031, 8.35, 2.8, 36.7, 59.607, 0.6, 67.27}, 
 {"PAK", "Asia", "Pakistan", "2020-03-14", 21., 0., 0., 0., 0.095, 0., 0., 
  0., 684., 75., 0.003, 0., "", "", "tests performed", 52.78, 2.20892331*^8, 
  255.573, 23.5, 4.495, 2.78, 5034.708, 4., 423.031, 8.35, 2.8, 36.7, 59.607, 
  0.6, 67.27}, {"PAK", "Asia", "Pakistan", "2020-03-15", 30., 9., 0., 0., 
  0.136, 0.041, 0., 0., 833., 149., 0.004, 0.001, "", "", "tests performed", 
  52.78, 2.20892331*^8, 255.573, 23.5, 4.495, 2.78, 5034.708, 4., 423.031, 
  8.35, 2.8, 36.7, 59.607, 0.6, 67.27}, {"PAK", "Asia", "Pakistan", 
  "2020-03-16", 31., 1., 0., 0., 0.14, 0.005, 0., 0., 1125., 292., 0.005, 
  0.001, "", "", "tests performed", 52.78, 2.20892331*^8, 255.573, 23.5, 
  4.495, 2.78, 5034.708, 4., 423.031, 8.35, 2.8, 36.7, 59.607, 0.6, 67.27}, 
 {"PAK", "Asia", "Pakistan", "2020-03-17", 187., 156., 0., 0., 0.847, 0.706, 
  0., 0., 1141., 16., 0.005, 0., "", "", "tests performed", 52.78, 
  2.20892331*^8, 255.573, 23.5, 4.495, 2.78, 5034.708, 4., 423.031, 8.35, 
  2.8, 36.7, 59.607, 0.6, 67.27}, {"PAK", "Asia", "Pakistan", "2020-03-18", 
  187., 0., 0., 0., 0.847, 0., 0., 0., 2163., 1022., 0.01, 0.005, 242., 
  0.001, "tests performed", 52.78, 2.20892331*^8, 255.573, 23.5, 4.495, 2.78, 
  5034.708, 4., 423.031, 8.35, 2.8, 36.7, 59.607, 0.6, 67.27}, 
 {"PAK", "Asia", "Pakistan", "2020-03-19", 302., 115., 0., 0., 1.367, 0.521, 
  0., 0., 3410., 1247., 0.015, 0.006, 411., 0.002, "tests performed", 52.78, 
  2.20892331*^8, 255.573, 23.5, 4.495, 2.78, 5034.708, 4., 423.031, 8.35, 
  2.8, 36.7, 59.607, 0.6, 67.27}, {"PAK", "Asia", "Pakistan", "2020-03-20", 
  478., 176., 2., 2., 2.164, 0.797, 0.009, 0.009, 4001., 591., 0.018, 0.003, 
  485., 0.002, "tests performed", 52.78, 2.20892331*^8, 255.573, 23.5, 4.495, 
  2.78, 5034.708, 4., 423.031, 8.35, 2.8, 36.7, 59.607, 0.6, 67.27}, 
 {"PAK", "Asia", "Pakistan", "2020-03-21", 495., 17., 3., 1., 2.241, 0.077, 
  0.014, 0.005, 5225., 1224., 0.024, 0.006, 649., 0.003, "tests performed", 
  55.56, 2.20892331*^8, 255.573, 23.5, 4.495, 2.78, 5034.708, 4., 423.031, 
  8.35, 2.8, 36.7, 59.607, 0.6, 67.27}, {"PAK", "Asia", "Pakistan", 
  "2020-03-22", 646., 151., 3., 0., 2.925, 0.684, 0.014, 0., 5444., 219., 
  0.025, 0.001, 659., 0.003, "tests performed", 55.56, 2.20892331*^8, 
  255.573, 23.5, 4.495, 2.78, 5034.708, 4., 423.031, 8.35, 2.8, 36.7, 59.607, 
  0.6, 67.27}, {"PAK", "Asia", "Pakistan", "2020-03-23", 784., 138., 5., 2., 
  3.549, 0.625, 0.023, 0.009, 5857., 413., 0.027, 0.002, 676., 0.003, 
  "tests performed", 85.19, 2.20892331*^8, 255.573, 23.5, 4.495, 2.78, 
  5034.708, 4., 423.031, 8.35, 2.8, 36.7, 59.607, 0.6, 67.27}, 
 {"PAK", "Asia", "Pakistan", "2020-03-24", 887., 103., 6., 1., 4.016, 0.466, 
  0.027, 0.005, 6123., 266., 0.028, 0.001, 712., 0.003, "tests performed", 
  93.52, 2.20892331*^8, 255.573, 23.5, 4.495, 2.78, 5034.708, 4., 423.031, 
  8.35, 2.8, 36.7, 59.607, 0.6, 67.27}, {"PAK", "Asia", "Pakistan", 
  "2020-03-25", 991., 104., 7., 1., 4.486, 0.471, 0.032, 0.005, 6449., 326., 
  0.029, 0.001, 612., 0.003, "tests performed", 93.52, 2.20892331*^8, 
  255.573, 23.5, 4.495, 2.78, 5034.708, 4., 423.031, 8.35, 2.8, 36.7, 59.607, 
  0.6, 67.27}, {"PAK", "Asia", "Pakistan", "2020-03-26", 1057., 66., 8., 1., 
  4.785, 0.299, 0.036, 0.005, 7835., 1386., 0.035, 0.006, 632., 0.003, 
  "tests performed", 96.3, 2.20892331*^8, 255.573, 23.5, 4.495, 2.78, 
  5034.708, 4., 423.031, 8.35, 2.8, 36.7, 59.607, 0.6, 67.27}, 
 {"PAK", "Asia", "Pakistan", "2020-03-27", 1197., 140., 9., 1., 5.419, 0.634, 
  0.041, 0.005, 13231., 5396., 0.06, 0.024, 1319., 0.006, "tests performed", 
  96.3, 2.20892331*^8, 255.573, 23.5, 4.495, 2.78, 5034.708, 4., 423.031, 
  8.35, 2.8, 36.7, 59.607, 0.6, 67.27}, {"PAK", "Asia", "Pakistan", 
  "2020-03-28", 1197., 0., 9., 0., 5.419, 0., 0.041, 0., 14336., 1105., 
  0.065, 0.005, 1302., 0.006, "tests performed", 96.3, 2.20892331*^8, 
  255.573, 23.5, 4.495, 2.78, 5034.708, 4., 423.031, 8.35, 2.8, 36.7, 59.607, 
  0.6, 67.27}, {"PAK", "Asia", "Pakistan", "2020-03-29", 1408., 211., 11., 
  2., 6.374, 0.955, 0.05, 0.009, 14748., 412., 0.067, 0.002, 1329., 0.006, 
  "tests performed", 96.3, 2.20892331*^8, 255.573, 23.5, 4.495, 2.78, 
  5034.708, 4., 423.031, 8.35, 2.8, 36.7, 59.607, 0.6, 67.27}, 
 {"PAK", "Asia", "Pakistan", "2020-03-30", 1526., 118., 13., 2., 6.908, 
  0.534, 0.059, 0.009, 15683., 935., 0.071, 0.004, 1404., 0.006, 
  "tests performed", 96.3, 2.20892331*^8, 255.573, 23.5, 4.495, 2.78, 
  5034.708, 4., 423.031, 8.35, 2.8, 36.7, 59.607, 0.6, 67.27}, 
 {"PAK", "Asia", "Pakistan", "2020-03-31", 1625., 99., 18., 5., 7.357, 0.448, 
  0.081, 0.023, 15967., 284., 0.072, 0.001, 1406., 0.006, "tests performed", 
  96.3, 2.20892331*^8, 255.573, 23.5, 4.495, 2.78, 5034.708, 4., 423.031, 
  8.35, 2.8, 36.7, 59.607, 0.6, 67.27}, {"PAK", "Asia", "Pakistan", 
  "2020-04-01", 2039., 414., 26., 8., 9.231, 1.874, 0.118, 0.036, 17324., 
  1357., 0.078, 0.006, 1554., 0.007, "tests performed", 96.3, 2.20892331*^8, 
  255.573, 23.5, 4.495, 2.78, 5034.708, 4., 423.031, 8.35, 2.8, 36.7, 59.607, 
  0.6, 67.27}, {"PAK", "Asia", "Pakistan", "2020-04-02", 2291., 252., 31., 
  5., 10.372, 1.141, 0.14, 0.023, 30308., 12984., 0.137, 0.059, 3210., 0.015, 
  "tests performed", 96.3, 2.20892331*^8, 255.573, 23.5, 4.495, 2.78, 
  5034.708, 4., 423.031, 8.35, 2.8, 36.7, 59.607, 0.6, 67.27}, 
 {"PAK", "Asia", "Pakistan", "2020-04-03", 2291., 0., 31., 0., 10.372, 0., 
  0.14, 0., 32930., 2622., 0.149, 0.012, 2814., 0.013, "tests performed", 
  96.3, 2.20892331*^8, 255.573, 23.5, 4.495, 2.78, 5034.708, 4., 423.031, 
  8.35, 2.8, 36.7, 59.607, 0.6, 67.27}, {"PAK", "Asia", "Pakistan", 
  "2020-04-04", 2291., 0., 31., 0., 10.372, 0., 0.14, 0., 34885., 1955., 
  0.158, 0.009, 2936., 0.013, "tests performed", 96.3, 2.20892331*^8, 
  255.573, 23.5, 4.495, 2.78, 5034.708, 4., 423.031, 8.35, 2.8, 36.7, 59.607, 
  0.6, 67.27}, {"PAK", "Asia", "Pakistan", "2020-04-05", 2450., 159., 35., 
  4., 11.091, 0.72, 0.158, 0.018, 35875., 990., 0.162, 0.004, 3018., 0.014, 
  "tests performed", 96.3, 2.20892331*^8, 255.573, 23.5, 4.495, 2.78, 
  5034.708, 4., 423.031, 8.35, 2.8, 36.7, 59.607, 0.6, 67.27}, 
 {"PAK", "Asia", "Pakistan", "2020-04-06", 3277., 827., 50., 15., 14.835, 
  3.744, 0.226, 0.068, 39183., 3308., 0.177, 0.015, 3357., 0.015, 
  "tests performed", 96.3, 2.20892331*^8, 255.573, 23.5, 4.495, 2.78, 
  5034.708, 4., 423.031, 8.35, 2.8, 36.7, 59.607, 0.6, 67.27}, 
 {"PAK", "Asia", "Pakistan", "2020-04-07", 3864., 587., 54., 4., 17.493, 
  2.657, 0.244, 0.018, 42159., 2976., 0.191, 0.013, 3742., 0.017, 
  "tests performed", 96.3, 2.20892331*^8, 255.573, 23.5, 4.495, 2.78, 
  5034.708, 4., 423.031, 8.35, 2.8, 36.7, 59.607, 0.6, 67.27}, 
 {"PAK", "Asia", "Pakistan", "2020-04-08", 4072., 208., 58., 4., 18.434, 
  0.942, 0.263, 0.018, 44896., 2737., 0.203, 0.012, 3939., 0.018, 
  "tests performed", 96.3, 2.20892331*^8, 255.573, 23.5, 4.495, 2.78, 
  5034.708, 4., 423.031, 8.35, 2.8, 36.7, 59.607, 0.6, 67.27}, 
 {"PAK", "Asia", "Pakistan", "2020-04-09", 4322., 250., 63., 5., 19.566, 
  1.132, 0.285, 0.023, 54706., 9810., 0.248, 0.044, 3485., 0.016, 
  "tests performed", 96.3, 2.20892331*^8, 255.573, 23.5, 4.495, 2.78, 
  5034.708, 4., 423.031, 8.35, 2.8, 36.7, 59.607, 0.6, 67.27}, 
 {"PAK", "Asia", "Pakistan", "2020-04-10", 4601., 279., 66., 3., 20.829, 
  1.263, 0.299, 0.014, 57836., 3130., 0.262, 0.014, 3558., 0.016, 
  "tests performed", 96.3, 2.20892331*^8, 255.573, 23.5, 4.495, 2.78, 
  5034.708, 4., 423.031, 8.35, 2.8, 36.7, 59.607, 0.6, 67.27}, 
 {"PAK", "Asia", "Pakistan", "2020-04-11", 4788., 187., 71., 5., 21.676, 
  0.847, 0.321, 0.023, 61801., 3965., 0.28, 0.018, 3845., 0.017, 
  "tests performed", 96.3, 2.20892331*^8, 255.573, 23.5, 4.495, 2.78, 
  5034.708, 4., 423.031, 8.35, 2.8, 36.7, 59.607, 0.6, 67.27}, 
 {"PAK", "Asia", "Pakistan", "2020-04-12", 5038., 250., 86., 15., 22.807, 
  1.132, 0.389, 0.068, 65114., 3313., 0.295, 0.015, 4177., 0.019, 
  "tests performed", 96.3, 2.20892331*^8, 255.573, 23.5, 4.495, 2.78, 
  5034.708, 4., 423.031, 8.35, 2.8, 36.7, 59.607, 0.6, 67.27}, 
 {"PAK", "Asia", "Pakistan", "2020-04-13", 5374., 336., 93., 7., 24.329, 
  1.521, 0.421, 0.032, 69928., 4814., 0.317, 0.022, 4392., 0.02, 
  "tests performed", 96.3, 2.20892331*^8, 255.573, 23.5, 4.495, 2.78, 
  5034.708, 4., 423.031, 8.35, 2.8, 36.7, 59.607, 0.6, 67.27}, 
 {"PAK", "Asia", "Pakistan", "2020-04-14", 5716., 342., 96., 3., 25.877, 
  1.548, 0.435, 0.014, 73439., 3511., 0.332, 0.016, 4469., 0.02, 
  "tests performed", 96.3, 2.20892331*^8, 255.573, 23.5, 4.495, 2.78, 
  5034.708, 4., 423.031, 8.35, 2.8, 36.7, 59.607, 0.6, 67.27}, 
 {"PAK", "Asia", "Pakistan", "2020-04-15", 5988., 272., 107., 11., 27.108, 
  1.231, 0.484, 0.05, 78979., 5540., 0.358, 0.025, 4869., 0.022, 
  "tests performed", 92.59, 2.20892331*^8, 255.573, 23.5, 4.495, 2.78, 
  5034.708, 4., 423.031, 8.35, 2.8, 36.7, 59.607, 0.6, 67.27}, 
 {"PAK", "Asia", "Pakistan", "2020-04-16", 6505., 517., 124., 17., 29.449, 
  2.341, 0.561, 0.077, 84704., 5725., 0.383, 0.026, 4285., 0.019, 
  "tests performed", 92.59, 2.20892331*^8, 255.573, 23.5, 4.495, 2.78, 
  5034.708, 4., 423.031, 8.35, 2.8, 36.7, 59.607, 0.6, 67.27}, 
 {"PAK", "Asia", "Pakistan", "2020-04-17", 7025., 520., 135., 11., 31.803, 
  2.354, 0.611, 0.05, 92548., 7844., 0.419, 0.036, 4959., 0.022, 
  "tests performed", 92.59, 2.20892331*^8, 255.573, 23.5, 4.495, 2.78, 
  5034.708, 4., 423.031, 8.35, 2.8, 36.7, 59.607, 0.6, 67.27}, 
 {"PAK", "Asia", "Pakistan", "2020-04-18", 7481., 456., 143., 8., 33.867, 
  2.064, 0.647, 0.036, 98522., 5974., 0.446, 0.027, 5246., 0.024, 
  "tests performed", 92.59, 2.20892331*^8, 255.573, 23.5, 4.495, 2.78, 
  5034.708, 4., 423.031, 8.35, 2.8, 36.7, 59.607, 0.6, 67.27}, 
 {"PAK", "Asia", "Pakistan", "2020-04-19", 7993., 512., 159., 16., 36.185, 
  2.318, 0.72, 0.072, 104302., 5780., 0.472, 0.026, 5598., 0.025, 
  "tests performed", 92.59, 2.20892331*^8, 255.573, 23.5, 4.495, 2.78, 
  5034.708, 4., 423.031, 8.35, 2.8, 36.7, 59.607, 0.6, 67.27}, 
 {"PAK", "Asia", "Pakistan", "2020-04-20", 8418., 425., 176., 17., 38.109, 
  1.924, 0.797, 0.077, "", "", "", "", 5447., 0.025, "tests performed", 
  92.59, 2.20892331*^8, 255.573, 23.5, 4.495, 2.78, 5034.708, 4., 423.031, 
  8.35, 2.8, 36.7, 59.607, 0.6, 67.27}, {"PAK", "Asia", "Pakistan", 
  "2020-04-21", 9216., 798., 192., 16., 41.722, 3.613, 0.869, 0.072, 111806., 
  "", 0.506, "", 5481., 0.025, "tests performed", 92.59, 2.20892331*^8, 
  255.573, 23.5, 4.495, 2.78, 5034.708, 4., 423.031, 8.35, 2.8, 36.7, 59.607, 
  0.6, 67.27}, {"PAK", "Asia", "Pakistan", "2020-04-22", 9749., 533., 209., 
  17., 44.135, 2.413, 0.946, 0.077, 118020., 6214., 0.534, 0.028, 5577., 
  0.025, "tests performed", 92.59, 2.20892331*^8, 255.573, 23.5, 4.495, 2.78, 
  5034.708, 4., 423.031, 8.35, 2.8, 36.7, 59.607, 0.6, 67.27}, 
 {"PAK", "Asia", "Pakistan", "2020-04-23", 9749., 0., 209., 0., 44.135, 0., 
  0.946, 0., 124549., 6529., 0.564, 0.03, 5692., 0.026, "tests performed", 
  92.59, 2.20892331*^8, 255.573, 23.5, 4.495, 2.78, 5034.708, 4., 423.031, 
  8.35, 2.8, 36.7, 59.607, 0.6, 67.27}, {"PAK", "Asia", "Pakistan", 
  "2020-04-24", 11155., 1406., 237., 28., 50.5, 6.365, 1.073, 0.127, 131365., 
  6816., 0.595, 0.031, 5545., 0.025, "tests performed", 89.81, 2.20892331*^8, 
  255.573, 23.5, 4.495, 2.78, 5034.708, 4., 423.031, 8.35, 2.8, 36.7, 59.607, 
  0.6, 67.27}, {"PAK", "Asia", "Pakistan", "2020-04-25", 11940., 785., 253., 
  16., 54.053, 3.554, 1.145, 0.072, 138147., 6782., 0.625, 0.031, 5661., 
  0.026, "tests performed", 89.81, 2.20892331*^8, 255.573, 23.5, 4.495, 2.78, 
  5034.708, 4., 423.031, 8.35, 2.8, 36.7, 59.607, 0.6, 67.27}, 
 {"PAK", "Asia", "Pakistan", "2020-04-26", 12723., 783., 269., 16., 57.598, 
  3.545, 1.218, 0.072, 144365., 6218., 0.654, 0.028, 5723., 0.026, 
  "tests performed", 89.81, 2.20892331*^8, 255.573, 23.5, 4.495, 2.78, 
  5034.708, 4., 423.031, 8.35, 2.8, 36.7, 59.607, 0.6, 67.27}, 
 {"PAK", "Asia", "Pakistan", "2020-04-27", 13328., 605., 281., 12., 60.337, 
  2.739, 1.272, 0.054, 150756., 6391., 0.682, 0.029, 6100., 0.028, 
  "tests performed", 89.81, 2.20892331*^8, 255.573, 23.5, 4.495, 2.78, 
  5034.708, 4., 423.031, 8.35, 2.8, 36.7, 59.607, 0.6, 67.27}, 
 {"PAK", "Asia", "Pakistan", "2020-04-28", 14079., 751., 301., 20., 63.737, 
  3.4, 1.363, 0.091, 157223., 6467., 0.712, 0.029, 6488., 0.029, 
  "tests performed", 89.81, 2.20892331*^8, 255.573, 23.5, 4.495, 2.78, 
  5034.708, 4., 423.031, 8.35, 2.8, 36.7, 59.607, 0.6, 67.27}, 
 {"PAK", "Asia", "Pakistan", "2020-04-29", 14885., 806., 327., 26., 67.386, 
  3.649, 1.48, 0.118, 165911., 8688., 0.751, 0.039, 6842., 0.031, 
  "tests performed", 89.81, 2.20892331*^8, 255.573, 23.5, 4.495, 2.78, 
  5034.708, 4., 423.031, 8.35, 2.8, 36.7, 59.607, 0.6, 67.27}, 
 {"PAK", "Asia", "Pakistan", "2020-04-30", 15759., 874., 346., 19., 71.342, 
  3.957, 1.566, 0.086, 174160., 8249., 0.788, 0.037, 7087., 0.032, 
  "tests performed", 89.81, 2.20892331*^8, 255.573, 23.5, 4.495, 2.78, 
  5034.708, 4., 423.031, 8.35, 2.8, 36.7, 59.607, 0.6, 67.27}, 
 {"PAK", "Asia", "Pakistan", "2020-05-01", 16817., 1058., 385., 39., 76.132, 
  4.79, 1.743, 0.177, 182131., 7971., 0.825, 0.036, 7252., 0.033, 
  "tests performed", 89.81, 2.20892331*^8, 255.573, 23.5, 4.495, 2.78, 
  5034.708, 4., 423.031, 8.35, 2.8, 36.7, 59.607, 0.6, 67.27}, 
 {"PAK", "Asia", "Pakistan", "2020-05-02", 18114., 1297., 417., 32., 82.004, 
  5.872, 1.888, 0.145, 193859., 11728., 0.878, 0.053, 7959., 0.036, 
  "tests performed", 89.81, 2.20892331*^8, 255.573, 23.5, 4.495, 2.78, 
  5034.708, 4., 423.031, 8.35, 2.8, 36.7, 59.607, 0.6, 67.27}, 
 {"PAK", "Asia", "Pakistan", "2020-05-03", 19103., 989., 440., 23., 86.481, 
  4.477, 1.992, 0.104, 203025., 9166., 0.919, 0.041, 8380., 0.038, 
  "tests performed", 89.81, 2.20892331*^8, 255.573, 23.5, 4.495, 2.78, 
  5034.708, 4., 423.031, 8.35, 2.8, 36.7, 59.607, 0.6, 67.27}, 
 {"PAK", "Asia", "Pakistan", "2020-05-04", 20186., 1083., 462., 22., 91.384, 
  4.903, 2.092, 0.1, 212511., 9486., 0.962, 0.043, 8822., 0.04, 
  "tests performed", 89.81, 2.20892331*^8, 255.573, 23.5, 4.495, 2.78, 
  5034.708, 4., 423.031, 8.35, 2.8, 36.7, 59.607, 0.6, 67.27}, 
 {"PAK", "Asia", "Pakistan", "2020-05-05", 21501., 1315., 486., 24., 97.337, 
  5.953, 2.2, 0.109, 222404., 9893., 1.007, 0.045, 9312., 0.042, 
  "tests performed", 89.81, 2.20892331*^8, 255.573, 23.5, 4.495, 2.78, 
  5034.708, 4., 423.031, 8.35, 2.8, 36.7, 59.607, 0.6, 67.27}, 
 {"PAK", "Asia", "Pakistan", "2020-05-06", 22550., 1049., 526., 40., 102.086, 
  4.749, 2.381, 0.181, 232582., 10178., 1.053, 0.046, 9524., 0.043, 
  "tests performed", 89.81, 2.20892331*^8, 255.573, 23.5, 4.495, 2.78, 
  5034.708, 4., 423.031, 8.35, 2.8, 36.7, 59.607, 0.6, 67.27}, 
 {"PAK", "Asia", "Pakistan", "2020-05-07", 24073., 1523., 564., 38., 108.981, 
  6.895, 2.553, 0.172, 244778., 12196., 1.108, 0.055, 10088., 0.046, 
  "tests performed", 89.81, 2.20892331*^8, 255.573, 23.5, 4.495, 2.78, 
  5034.708, 4., 423.031, 8.35, 2.8, 36.7, 59.607, 0.6, 67.27}, 
 {"PAK", "Asia", "Pakistan", "2020-05-08", 25837., 1764., 594., 30., 116.966, 
  7.986, 2.689, 0.136, 257247., 12469., 1.165, 0.056, 10731., 0.049, 
  "tests performed", 89.81, 2.20892331*^8, 255.573, 23.5, 4.495, 2.78, 
  5034.708, 4., 423.031, 8.35, 2.8, 36.7, 59.607, 0.6, 67.27}, 
 {"PAK", "Asia", "Pakistan", "2020-05-09", 27474., 1637., 618., 24., 124.377, 
  7.411, 2.798, 0.109, 270025., 12778., 1.222, 0.058, 10881., 0.049, 
  "tests performed", 89.81, 2.20892331*^8, 255.573, 23.5, 4.495, 2.78, 
  5034.708, 4., 423.031, 8.35, 2.8, 36.7, 59.607, 0.6, 67.27}, 
 {"PAK", "Asia", "Pakistan", "2020-05-10", 29465., 1991., 639., 21., 133.391, 
  9.013, 2.893, 0.095, 283517., 13492., 1.284, 0.061, 11499., 0.052, 
  "tests performed", 89.81, 2.20892331*^8, 255.573, 23.5, 4.495, 2.78, 
  5034.708, 4., 423.031, 8.35, 2.8, 36.7, 59.607, 0.6, 67.27}, 
 {"PAK", "Asia", "Pakistan", "2020-05-11", 30941., 1476., 667., 28., 140.073, 
  6.682, 3.02, 0.127, 294894., 11377., 1.335, 0.052, 11769., 0.053, 
  "tests performed", 89.81, 2.20892331*^8, 255.573, 23.5, 4.495, 2.78, 
  5034.708, 4., 423.031, 8.35, 2.8, 36.7, 59.607, 0.6, 67.27}, 
 {"PAK", "Asia", "Pakistan", "2020-05-12", 32081., 1140., 706., 39., 145.234, 
  5.161, 3.196, 0.177, 305851., 10957., 1.385, 0.05, 11921., 0.054, 
  "tests performed", 89.81, 2.20892331*^8, 255.573, 23.5, 4.495, 2.78, 
  5034.708, 4., 423.031, 8.35, 2.8, 36.7, 59.607, 0.6, 67.27}, 
 {"PAK", "Asia", "Pakistan", "2020-05-13", 34336., 2255., 737., 31., 155.442, 
  10.209, 3.336, 0.14, 317699., 11848., 1.438, 0.054, 12160., 0.055, 
  "tests performed", 89.81, 2.20892331*^8, 255.573, 23.5, 4.495, 2.78, 
  5034.708, 4., 423.031, 8.35, 2.8, 36.7, 59.607, 0.6, 67.27}, 
 {"PAK", "Asia", "Pakistan", "2020-05-14", 35788., 1452., 770., 33., 162.016, 
  6.573, 3.486, 0.149, 330750., 13051., 1.497, 0.059, 12282., 0.056, 
  "tests performed", 89.81, 2.20892331*^8, 255.573, 23.5, 4.495, 2.78, 
  5034.708, 4., 423.031, 8.35, 2.8, 36.7, 59.607, 0.6, 67.27}, 
 {"PAK", "Asia", "Pakistan", "2020-05-15", 37218., 1430., 803., 33., 168.489, 
  6.474, 3.635, 0.149, 344450., 13700., 1.559, 0.062, 12458., 0.056, 
  "tests performed", 89.81, 2.20892331*^8, 255.573, 23.5, 4.495, 2.78, 
  5034.708, 4., 423.031, 8.35, 2.8, 36.7, 59.607, 0.6, 67.27}, 
 {"PAK", "Asia", "Pakistan", "2020-05-16", 38799., 1581., 834., 31., 175.647, 
  7.157, 3.776, 0.14, 359264., 14814., 1.626, 0.067, 12748., 0.058, 
  "tests performed", 78.7, 2.20892331*^8, 255.573, 23.5, 4.495, 2.78, 
  5034.708, 4., 423.031, 8.35, 2.8, 36.7, 59.607, 0.6, 67.27}, 
 {"PAK", "Asia", "Pakistan", "2020-05-17", 40151., 1352., 873., 39., 181.767, 
  6.121, 3.952, 0.177, 373410., 14146., 1.69, 0.064, 12842., 0.058, 
  "tests performed", 85.19, 2.20892331*^8, 255.573, 23.5, 4.495, 2.78, 
  5034.708, 4., 423.031, 8.35, 2.8, 36.7, 59.607, 0.6, 67.27}, 
 {"PAK", "Asia", "Pakistan", "2020-05-18", 42125., 1974., 903., 30., 190.704, 
  8.936, 4.088, 0.136, 387335., 13925., 1.754, 0.063, 13206., 0.06, 
  "tests performed", 85.19, 2.20892331*^8, 255.573, 23.5, 4.495, 2.78, 
  5034.708, 4., 423.031, 8.35, 2.8, 36.7, 59.607, 0.6, 67.27}, 
 {"PAK", "Asia", "Pakistan", "2020-05-19", 43966., 1841., 939., 36., 199.038, 
  8.334, 4.251, 0.163, 400292., 12957., 1.812, 0.059, 13492., 0.061, 
  "tests performed", 85.19, 2.20892331*^8, 255.573, 23.5, 4.495, 2.78, 
  5034.708, 4., 423.031, 8.35, 2.8, 36.7, 59.607, 0.6, 67.27}, 
 {"PAK", "Asia", "Pakistan", "2020-05-20", 45898., 1932., 985., 46., 207.784, 
  8.746, 4.459, 0.208, 414254., 13962., 1.875, 0.063, 13794., 0.062, 
  "tests performed", 85.19, 2.20892331*^8, 255.573, 23.5, 4.495, 2.78, 
  5034.708, 4., 423.031, 8.35, 2.8, 36.7, 59.607, 0.6, 67.27}, 
 {"PAK", "Asia", "Pakistan", "2020-05-21", 48091., 2193., 1017., 32., 
  217.712, 9.928, 4.604, 0.145, 429600., 15346., 1.945, 0.069, 14121., 0.064, 
  "tests performed", 82.41, 2.20892331*^8, 255.573, 23.5, 4.495, 2.78, 
  5034.708, 4., 423.031, 8.35, 2.8, 36.7, 59.607, 0.6, 67.27}, 
 {"PAK", "Asia", "Pakistan", "2020-05-22", 50694., 2603., 1067., 50., 
  229.496, 11.784, 4.83, 0.226, 445987., 16387., 2.019, 0.074, 14505., 0.066, 
  "tests performed", 82.41, 2.20892331*^8, 255.573, 23.5, 4.495, 2.78, 
  5034.708, 4., 423.031, 8.35, 2.8, 36.7, 59.607, 0.6, 67.27}, 
 {"PAK", "Asia", "Pakistan", "2020-05-23", 52437., 1743., 1101., 34., 
  237.387, 7.891, 4.984, 0.154, 460692., 14705., 2.086, 0.067, 14490., 0.066, 
  "tests performed", 82.41, 2.20892331*^8, 255.573, 23.5, 4.495, 2.78, 
  5034.708, 4., 423.031, 8.35, 2.8, 36.7, 59.607, 0.6, 67.27}, 
 {"PAK", "Asia", "Pakistan", "2020-05-24", 54601., 2164., 1133., 32., 
  247.184, 9.797, 5.129, 0.145, 473607., 12915., 2.144, 0.058, 14314., 0.065, 
  "tests performed", 82.41, 2.20892331*^8, 255.573, 23.5, 4.495, 2.78, 
  5034.708, 4., 423.031, 8.35, 2.8, 36.7, 59.607, 0.6, 67.27}, 
 {"PAK", "Asia", "Pakistan", "2020-05-25", 56349., 1748., 1167., 34., 
  255.097, 7.913, 5.283, 0.154, 483656., 10049., 2.19, 0.045, 13760., 0.062, 
  "tests performed", 82.41, 2.20892331*^8, 255.573, 23.5, 4.495, 2.78, 
  5034.708, 4., 423.031, 8.35, 2.8, 36.7, 59.607, 0.6, 67.27}, 
 {"PAK", "Asia", "Pakistan", "2020-05-26", 57705., 1356., 1197., 30., 
  261.236, 6.139, 5.419, 0.136, 490908., 7252., 2.222, 0.033, 12945., 0.059, 
  "tests performed", 82.41, 2.20892331*^8, 255.573, 23.5, 4.495, 2.78, 
  5034.708, 4., 423.031, 8.35, 2.8, 36.7, 59.607, 0.6, 67.27}, 
 {"PAK", "Asia", "Pakistan", "2020-05-27", 59151., 1446., 1225., 28., 
  267.782, 6.546, 5.546, 0.127, 499399., 8491., 2.261, 0.038, 12164., 0.055, 
  "tests performed", 82.41, 2.20892331*^8, 255.573, 23.5, 4.495, 2.78, 
  5034.708, 4., 423.031, 8.35, 2.8, 36.7, 59.607, 0.6, 67.27}, 
 {"PAK", "Asia", "Pakistan", "2020-05-28", 61227., 2076., 1260., 35., 277.18, 
  9.398, 5.704, 0.158, 508086., 8687., 2.3, 0.039, 11212., 0.051, 
  "tests performed", 82.41, 2.20892331*^8, 255.573, 23.5, 4.495, 2.78, 
  5034.708, 4., 423.031, 8.35, 2.8, 36.7, 59.607, 0.6, 67.27}, 
 {"PAK", "Asia", "Pakistan", "2020-05-29", 64028., 2801., 1317., 57., 
  289.861, 12.68, 5.962, 0.258, 520017., 11931., 2.354, 0.054, 10576., 0.048, 
  "tests performed", 82.41, 2.20892331*^8, 255.573, 23.5, 4.495, 2.78, 
  5034.708, 4., 423.031, 8.35, 2.8, 36.7, 59.607, 0.6, 67.27}, 
 {"PAK", "Asia", "Pakistan", "2020-05-30", 66457., 2429., 1395., 78., 
  300.857, 10.996, 6.315, 0.353, 532037., 12020., 2.409, 0.054, 10192., 
  0.046, "tests performed", 82.41, 2.20892331*^8, 255.573, 23.5, 4.495, 2.78, 
  5034.708, 4., 423.031, 8.35, 2.8, 36.7, 59.607, 0.6, 67.27}, 
 {"PAK", "Asia", "Pakistan", "2020-05-31", 69496., 3039., 1483., 88., 
  314.615, 13.758, 6.714, 0.398, 547030., 14993., 2.476, 0.068, 10489., 
  0.047, "tests performed", 82.41, 2.20892331*^8, 255.573, 23.5, 4.495, 2.78, 
  5034.708, 4., 423.031, 8.35, 2.8, 36.7, 59.607, 0.6, 67.27}, 
 {"PAK", "Asia", "Pakistan", "2020-06-01", 72460., 2964., 1543., 60., 
  328.033, 13.418, 6.985, 0.272, 561136., 14106., 2.54, 0.064, 11069., 0.05, 
  "tests performed", 82.41, 2.20892331*^8, 255.573, 23.5, 4.495, 2.78, 
  5034.708, 4., 423.031, 8.35, 2.8, 36.7, 59.607, 0.6, 67.27}, 
 {"PAK", "Asia", "Pakistan", "2020-06-02", 76398., 3938., 1621., 78., 
  345.861, 17.828, 7.338, 0.353, 577974., 16838., 2.617, 0.076, 12438., 
  0.056, "tests performed", 82.41, 2.20892331*^8, 255.573, 23.5, 4.495, 2.78, 
  5034.708, 4., 423.031, 8.35, 2.8, 36.7, 59.607, 0.6, 67.27}, 
 {"PAK", "Asia", "Pakistan", "2020-06-03", 80463., 4065., 1688., 67., 
  364.263, 18.403, 7.642, 0.303, 595344., 17370., 2.695, 0.079, 13706., 
  0.062, "tests performed", 82.41, 2.20892331*^8, 255.573, 23.5, 4.495, 2.78, 
  5034.708, 4., 423.031, 8.35, 2.8, 36.7, 59.607, 0.6, 67.27}, 
 {"PAK", "Asia", "Pakistan", "2020-06-04", 85264., 4801., 1770., 82., 
  385.998, 21.735, 8.013, 0.371, 615511., 20167., 2.786, 0.091, 15346., 
  0.069, "tests performed", 69.44, 2.20892331*^8, 255.573, 23.5, 4.495, 2.78, 
  5034.708, 4., 423.031, 8.35, 2.8, 36.7, 59.607, 0.6, 67.27}, 
 {"PAK", "Asia", "Pakistan", "2020-06-05", 89249., 3985., 1838., 68., 
  404.038, 18.04, 8.321, 0.308, 638323., 22812., 2.89, 0.103, 16901., 0.077, 
  "tests performed", 69.44, 2.20892331*^8, 255.573, 23.5, 4.495, 2.78, 
  5034.708, 4., 423.031, 8.35, 2.8, 36.7, 59.607, 0.6, 67.27}, 
 {"PAK", "Asia", "Pakistan", "2020-06-06", 93983., 4734., 1935., 97., 425.47, 
  21.431, 8.76, 0.439, 660508., 22185., 2.99, 0.1, 18353., 0.083, 
  "tests performed", 69.44, 2.20892331*^8, 255.573, 23.5, 4.495, 2.78, 
  5034.708, 4., 423.031, 8.35, 2.8, 36.7, 59.607, 0.6, 67.27}, 
 {"PAK", "Asia", "Pakistan", "2020-06-07", 98943., 4960., 2002., 67., 
  447.924, 22.454, 9.063, 0.303, 683608., 23100., 3.095, 0.105, 19511., 
  0.088, "tests performed", 61.11, 2.20892331*^8, 255.573, 23.5, 4.495, 2.78, 
  5034.708, 4., 423.031, 8.35, 2.8, 36.7, 59.607, 0.6, 67.27}, 
 {"PAK", "Asia", "Pakistan", "2020-06-08", 103671., 4728., 2067., 65., 
  469.328, 21.404, 9.358, 0.294, 705833., 22225., 3.195, 0.101, 20671., 
  0.094, "tests performed", 61.11, 2.20892331*^8, 255.573, 23.5, 4.495, 2.78, 
  5034.708, 4., 423.031, 8.35, 2.8, 36.7, 59.607, 0.6, 67.27}, 
 {"PAK", "Asia", "Pakistan", "2020-06-09", 108317., 4646., 2172., 105., 
  490.361, 21.033, 9.833, 0.475, 730453., 24620., 3.307, 0.111, 21783., 
  0.099, "tests performed", 61.11, 2.20892331*^8, 255.573, 23.5, 4.495, 2.78, 
  5034.708, 4., 423.031, 8.35, 2.8, 36.7, 59.607, 0.6, 67.27}, 
 {"PAK", "Asia", "Pakistan", "2020-06-10", 113702., 5385., 2255., 83., 
  514.739, 24.378, 10.209, 0.376, 754252., 23799., 3.415, 0.108, 22701., 
  0.103, "tests performed", 61.11, 2.20892331*^8, 255.573, 23.5, 4.495, 2.78, 
  5034.708, 4., 423.031, 8.35, 2.8, 36.7, 59.607, 0.6, 67.27}, 
 {"PAK", "Asia", "Pakistan", "2020-06-11", 119536., 5834., 2356., 101., 
  541.151, 26.411, 10.666, 0.457, 780825., 26573., 3.535, 0.12, 23616., 
  0.107, "tests performed", 61.11, 2.20892331*^8, 255.573, 23.5, 4.495, 2.78, 
  5034.708, 4., 423.031, 8.35, 2.8, 36.7, 59.607, 0.6, 67.27}, 
 {"PAK", "Asia", "Pakistan", "2020-06-12", 125933., 6397., 2463., 107., 
  570.11, 28.96, 11.15, 0.484, 809169., 28344., 3.663, 0.128, 24407., 0.11, 
  "tests performed", 61.11, 2.20892331*^8, 255.573, 23.5, 4.495, 2.78, 
  5034.708, 4., 423.031, 8.35, 2.8, 36.7, 59.607, 0.6, 67.27}, 
 {"PAK", "Asia", "Pakistan", "2020-06-13", 132405., 6472., 2551., 88., 
  599.41, 29.299, 11.549, 0.398, 839019., 29850., 3.798, 0.135, 25502., 
  0.115, "tests performed", 61.11, 2.20892331*^8, 255.573, 23.5, 4.495, 2.78, 
  5034.708, 4., 423.031, 8.35, 2.8, 36.7, 59.607, 0.6, 67.27}, 
 {"PAK", "Asia", "Pakistan", "2020-06-14", 139230., 6825., 2632., 81., 
  630.307, 30.897, 11.915, 0.367, 868565., 29546., 3.932, 0.134, 26422., 
  0.12, "tests performed", 61.11, 2.20892331*^8, 255.573, 23.5, 4.495, 2.78, 
  5034.708, 4., 423.031, 8.35, 2.8, 36.7, 59.607, 0.6, 67.27}, 
 {"PAK", "Asia", "Pakistan", "2020-06-15", 144478., 5248., 2729., 97., 
  654.065, 23.758, 12.354, 0.439, 897650., 29085., 4.064, 0.132, 27402., 
  0.124, "tests performed", 61.11, 2.20892331*^8, 255.573, 23.5, 4.495, 2.78, 
  5034.708, 4., 423.031, 8.35, 2.8, 36.7, 59.607, 0.6, 67.27}, 
 {"PAK", "Asia", "Pakistan", "2020-06-16", 148921., 4443., 2839., 110., 
  674.179, 20.114, 12.852, 0.498, 922665., 25015., 4.177, 0.113, 27459., 
  0.124, "tests performed", 61.11, 2.20892331*^8, 255.573, 23.5, 4.495, 2.78, 
  5034.708, 4., 423.031, 8.35, 2.8, 36.7, 59.607, 0.6, 67.27}, 
 {"PAK", "Asia", "Pakistan", "2020-06-17", 154760., 5839., 2975., 136., 
  700.613, 26.434, 13.468, 0.616, 950782., 28117., 4.304, 0.127, 28076., 
  0.127, "tests performed", 61.11, 2.20892331*^8, 255.573, 23.5, 4.495, 2.78, 
  5034.708, 4., 423.031, 8.35, 2.8, 36.7, 59.607, 0.6, 67.27}, 
 {"PAK", "Asia", "Pakistan", "2020-06-18", 160118., 5358., 3093., 118., 
  724.869, 24.256, 14.002, 0.534, 982012., 31230., 4.446, 0.141, 28741., 
  0.13, "tests performed", 61.11, 2.20892331*^8, 255.573, 23.5, 4.495, 2.78, 
  5034.708, 4., 423.031, 8.35, 2.8, 36.7, 59.607, 0.6, 67.27}, 
 {"PAK", "Asia", "Pakistan", "2020-06-19", 165062., 4944., 3229., 136., 
  747.251, 22.382, 14.618, 0.616, 1.011106*^6, 29094., 4.577, 0.132, 28848., 
  0.131, "tests performed", 61.11, 2.20892331*^8, 255.573, 23.5, 4.495, 2.78, 
  5034.708, 4., 423.031, 8.35, 2.8, 36.7, 59.607, 0.6, 67.27}, 
 {"PAK", "Asia", "Pakistan", "2020-06-20", 171666., 6604., 3382., 153., 
  777.148, 29.897, 15.311, 0.693, 1.042787*^6, 31681., 4.721, 0.143, 29110., 
  0.132, "tests performed", 61.11, 2.20892331*^8, 255.573, 23.5, 4.495, 2.78, 
  5034.708, 4., 423.031, 8.35, 2.8, 36.7, 59.607, 0.6, 67.27}, 
 {"PAK", "Asia", "Pakistan", "2020-06-21", 176617., 4951., 3501., 119., 
  799.561, 22.414, 15.849, 0.539, 1.071642*^6, 28855., 4.851, 0.131, 29011., 
  0.131, "tests performed", 61.11, 2.20892331*^8, 255.573, 23.5, 4.495, 2.78, 
  5034.708, 4., 423.031, 8.35, 2.8, 36.7, 59.607, 0.6, 67.27}, 
 {"PAK", "Asia", "Pakistan", "2020-06-22", 181088., 4471., 3590., 89., 
  819.802, 20.241, 16.252, 0.403, 1.102162*^6, 30520., 4.99, 0.138, 29216., 
  0.132, "tests performed", 62.96, 2.20892331*^8, 255.573, 23.5, 4.495, 2.78, 
  5034.708, 4., 423.031, 8.35, 2.8, 36.7, 59.607, 0.6, 67.27}, 
 {"PAK", "Asia", "Pakistan", "2020-06-23", 185034., 3946., 3695., 105., 
  837.666, 17.864, 16.728, 0.475, 1.126761*^6, 24599., 5.101, 0.111, 29157., 
  0.132, "tests performed", 62.96, 2.20892331*^8, 255.573, 23.5, 4.495, 2.78, 
  5034.708, 4., 423.031, 8.35, 2.8, 36.7, 59.607, 0.6, 67.27}, 
 {"PAK", "Asia", "Pakistan", "2020-06-24", 188926., 3892., 3755., 60., 
  855.285, 17.619, 16.999, 0.272, 1.150141*^6, 23380., 5.207, 0.106, 28480., 
  0.129, "tests performed", 62.96, 2.20892331*^8, 255.573, 23.5, 4.495, 2.78, 
  5034.708, 4., 423.031, 8.35, 2.8, 36.7, 59.607, 0.6, 67.27}, 
 {"PAK", "Asia", "Pakistan", "2020-06-25", 192970., 4044., 3903., 148., 
  873.593, 18.308, 17.669, 0.67, 1.171976*^6, 21835., 5.306, 0.099, 27138., 
  0.123, "tests performed", 62.96, 2.20892331*^8, 255.573, 23.5, 4.495, 2.78, 
  5034.708, 4., 423.031, 8.35, 2.8, 36.7, 59.607, 0.6, 67.27}, 
 {"PAK", "Asia", "Pakistan", "2020-06-26", 195745., 2775., 3962., 59., 
  886.156, 12.563, 17.936, 0.267, 1.193017*^6, 21041., 5.401, 0.095, 25987., 
  0.118, "tests performed", 62.96, 2.20892331*^8, 255.573, 23.5, 4.495, 2.78, 
  5034.708, 4., 423.031, 8.35, 2.8, 36.7, 59.607, 0.6, 67.27}, 
 {"PAK", "Asia", "Pakistan", "2020-06-27", 198883., 3138., 4035., 73., 
  900.362, 14.206, 18.267, 0.33, 1.21414*^6, 21123., 5.497, 0.096, 24479., 
  0.111, "tests performed", 62.96, 2.20892331*^8, 255.573, 23.5, 4.495, 2.78, 
  5034.708, 4., 423.031, 8.35, 2.8, 36.7, 59.607, 0.6, 67.27}, 
 {"PAK", "Asia", "Pakistan", "2020-06-28", 202955., 4072., 4118., 83., 
  918.796, 18.434, 18.643, 0.376, 1.239153*^6, 25013., 5.61, 0.113, 23930., 
  0.108, "tests performed", 62.96, 2.20892331*^8, 255.573, 23.5, 4.495, 2.78, 
  5034.708, 4., 423.031, 8.35, 2.8, 36.7, 59.607, 0.6, 67.27}, 
 {"PAK", "Asia", "Pakistan", "2020-06-29", 206512., 3557., 4167., 49., 
  934.899, 16.103, 18.864, 0.222, 1.262162*^6, 23009., 5.714, 0.104, 22857., 
  0.103, "tests performed", 62.96, 2.20892331*^8, 255.573, 23.5, 4.495, 2.78, 
  5034.708, 4., 423.031, 8.35, 2.8, 36.7, 59.607, 0.6, 67.27}, 
 {"PAK", "Asia", "Pakistan", "2020-06-30", 209337., 2825., 4304., 137., 
  947.688, 12.789, 19.485, 0.62, 1.283092*^6, 20930., 5.809, 0.095, 22333., 
  0.101, "tests performed", 62.96, 2.20892331*^8, 255.573, 23.5, 4.495, 2.78, 
  5034.708, 4., 423.031, 8.35, 2.8, 36.7, 59.607, 0.6, 67.27}, 
 {"PAK", "Asia", "Pakistan", "2020-07-01", 213470., 4133., 4395., 91., 
  966.398, 18.71, 19.897, 0.412, 1.30551*^6, 22418., 5.91, 0.101, 22196., 
  0.1, "tests performed", 62.96, 2.20892331*^8, 255.573, 23.5, 4.495, 2.78, 
  5034.708, 4., 423.031, 8.35, 2.8, 36.7, 59.607, 0.6, 67.27}, 
 {"PAK", "Asia", "Pakistan", "2020-07-02", 217809., 4339., 4473., 78., 
  986.041, 19.643, 20.25, 0.353, 1.327638*^6, 22128., 6.01, 0.1, 22237., 
  0.101, "tests performed", "", 2.20892331*^8, 255.573, 23.5, 4.495, 2.78, 
  5034.708, 4., 423.031, 8.35, 2.8, 36.7, 59.607, 0.6, 67.27}, 
 {"PAK", "Asia", "Pakistan", "2020-07-03", 221896., 4087., 4551., 78., 
  1004.544, 18.502, 20.603, 0.353, 1.350773*^6, 23135., 6.115, 0.105, 22537., 
  0.102, "tests performed", "", 2.20892331*^8, 255.573, 23.5, 4.495, 2.78, 
  5034.708, 4., 423.031, 8.35, 2.8, 36.7, 59.607, 0.6, 67.27}, 
 {"PAK", "Asia", "Pakistan", "2020-07-04", 225283., 3387., 4619., 68., 
  1019.877, 15.333, 20.911, 0.308, 1.372825*^6, 22052., 6.215, 0.1, 22669., 
  0.103, "tests performed", "", 2.20892331*^8, 255.573, 23.5, 4.495, 2.78, 
  5034.708, 4., 423.031, 8.35, 2.8, 36.7, 59.607, 0.6, 67.27}, 
 {"PAK", "Asia", "Pakistan", "2020-07-05", 228474., 3191., 4712., 93., 
  1034.323, 14.446, 21.332, 0.421, 1.398352*^6, 25527., 6.33, 0.116, 22743., 
  0.103, "tests performed", "", 2.20892331*^8, 255.573, 23.5, 4.495, 2.78, 
  5034.708, 4., 423.031, 8.35, 2.8, 36.7, 59.607, 0.6, 67.27}, 
 {"PAK", "Asia", "Pakistan", "2020-07-06", 231818., 3344., 4762., 50., 
  1049.462, 15.139, 21.558, 0.226, 1.420623*^6, 22271., 6.431, 0.101, 22637., 
  0.102, "tests performed", "", 2.20892331*^8, 255.573, 23.5, 4.495, 2.78, 
  5034.708, 4., 423.031, 8.35, 2.8, 36.7, 59.607, 0.6, 67.27}, 
 {"PAK", "Asia", "Pakistan", "2020-07-07", 234509., 2691., 4839., 77., 
  1061.644, 12.182, 21.907, 0.349, 1.445153*^6, 24530., 6.542, 0.111, 23152., 
  0.105, "tests performed", "", 2.20892331*^8, 255.573, 23.5, 4.495, 2.78, 
  5034.708, 4., 423.031, 8.35, 2.8, 36.7, 59.607, 0.6, 67.27}, 
 {"PAK", "Asia", "Pakistan", "2020-07-08", 237489., 2980., 4922., 83., 
  1075.135, 13.491, 22.282, 0.376, "", "", "", "", "", "", "", "", 
  2.20892331*^8, 255.573, 23.5, 4.495, 2.78, 5034.708, 4., 423.031, 8.35, 
  2.8, 36.7, 59.607, 0.6, 67.27}, {"PSE", "Asia", "Palestine", "2020-03-06", 
  7., 7., 0., 0., 1.372, 1.372, 0., 0., "", "", "", "", "", "", "", 74.07, 
  5.101416*^6, 778.202, 20.4, 3.043, 1.726, 4449.898, 1., 265.91, 10.59, "", 
  "", "", "", 74.05}, {"PSE", "Asia", "Palestine", "2020-03-07", 16., 9., 0., 
  0., 3.136, 1.764, 0., 0., "", "", "", "", "", "", "", 74.07, 5.101416*^6, 
  778.202, 20.4, 3.043, 1.726, 4449.898, 1., 265.91, 10.59, "", "", "", "", 
  74.05}, {"PSE", "Asia", "Palestine", "2020-03-08", 19., 3., 0., 0., 3.724, 
  0.588, 0., 0., "", "", "", "", "", "", "", 74.07, 5.101416*^6, 778.202, 
  20.4, 3.043, 1.726, 4449.898, 1., 265.91, 10.59, "", "", "", "", 74.05}, 
 {"PSE", "Asia", "Palestine", "2020-03-10", 20., 1., 0., 0., 3.92, 0.196, 0., 
  0., "", "", "", "", "", "", "", 74.07, 5.101416*^6, 778.202, 20.4, 3.043, 
  1.726, 4449.898, 1., 265.91, 10.59, "", "", "", "", 74.05}, 
 {"PSE", "Asia", "Palestine", "2020-03-11", 29., 9., 0., 0., 5.685, 1.764, 
  0., 0., "", "", "", "", "", "", "", 74.07, 5.101416*^6, 778.202, 20.4, 
  3.043, 1.726, 4449.898, 1., 265.91, 10.59, "", "", "", "", 74.05}, 
 {"PSE", "Asia", "Palestine", "2020-03-12", 30., 1., 0., 0., 5.881, 0.196, 
  0., 0., "", "", "", "", "", "", "", 74.07, 5.101416*^6, 778.202, 20.4, 
  3.043, 1.726, 4449.898, 1., 265.91, 10.59, "", "", "", "", 74.05}, 
 {"PSE", "Asia", "Palestine", "2020-03-14", 35., 5., 0., 0., 6.861, 0.98, 0., 
  0., "", "", "", "", "", "", "", 74.07, 5.101416*^6, 778.202, 20.4, 3.043, 
  1.726, 4449.898, 1., 265.91, 10.59, "", "", "", "", 74.05}, 
 {"PSE", "Asia", "Palestine", "2020-03-15", 38., 3., 0., 0., 7.449, 0.588, 
  0., 0., "", "", "", "", "", "", "", 74.07, 5.101416*^6, 778.202, 20.4, 
  3.043, 1.726, 4449.898, 1., 265.91, 10.59, "", "", "", "", 74.05}, 
 {"PSE", "Asia", "Palestine", "2020-03-16", 38., 0., 0., 0., 7.449, 0., 0., 
  0., "", "", "", "", "", "", "", 74.07, 5.101416*^6, 778.202, 20.4, 3.043, 
  1.726, 4449.898, 1., 265.91, 10.59, "", "", "", "", 74.05}, 
 {"PSE", "Asia", "Palestine", "2020-03-17", 39., 1., 0., 0., 7.645, 0.196, 
  0., 0., "", "", "", "", "", "", "", 74.07, 5.101416*^6, 778.202, 20.4, 
  3.043, 1.726, 4449.898, 1., 265.91, 10.59, "", "", "", "", 74.05}, 
 {"PSE", "Asia", "Palestine", "2020-03-18", 41., 2., 0., 0., 8.037, 0.392, 
  0., 0., "", "", "", "", "", "", "", 74.07, 5.101416*^6, 778.202, 20.4, 
  3.043, 1.726, 4449.898, 1., 265.91, 10.59, "", "", "", "", 74.05}, 
 {"PSE", "Asia", "Palestine", "2020-03-19", 44., 3., 0., 0., 8.625, 0.588, 
  0., 0., "", "", "", "", "", "", "", 74.07, 5.101416*^6, 778.202, 20.4, 
  3.043, 1.726, 4449.898, 1., 265.91, 10.59, "", "", "", "", 74.05}, 
 {"PSE", "Asia", "Palestine", "2020-03-20", 47., 3., 0., 0., 9.213, 0.588, 
  0., 0., "", "", "", "", "", "", "", 74.07, 5.101416*^6, 778.202, 20.4, 
  3.043, 1.726, 4449.898, 1., 265.91, 10.59, "", "", "", "", 74.05}, 
 {"PSE", "Asia", "Palestine", "2020-03-21", 48., 1., 0., 0., 9.409, 0.196, 
  0., 0., "", "", "", "", "", "", "", 74.07, 5.101416*^6, 778.202, 20.4, 
  3.043, 1.726, 4449.898, 1., 265.91, 10.59, "", "", "", "", 74.05}, 
 {"PSE", "Asia", "Palestine", "2020-03-22", 52., 4., 0., 0., 10.193, 0.784, 
  0., 0., "", "", "", "", "", "", "", 96.3, 5.101416*^6, 778.202, 20.4, 
  3.043, 1.726, 4449.898, 1., 265.91, 10.59, "", "", "", "", 74.05}, 
 {"PSE", "Asia", "Palestine", "2020-03-23", 59., 7., 0., 0., 11.565, 1.372, 
  0., 0., "", "", "", "", "", "", "", 96.3, 5.101416*^6, 778.202, 20.4, 
  3.043, 1.726, 4449.898, 1., 265.91, 10.59, "", "", "", "", 74.05}, 
 {"PSE", "Asia", "Palestine", "2020-03-24", 59., 0., 0., 0., 11.565, 0., 0., 
  0., "", "", "", "", "", "", "", 96.3, 5.101416*^6, 778.202, 20.4, 3.043, 
  1.726, 4449.898, 1., 265.91, 10.59, "", "", "", "", 74.05}, 
 {"PSE", "Asia", "Palestine", "2020-03-25", 60., 1., 0., 0., 11.761, 0.196, 
  0., 0., "", "", "", "", "", "", "", 96.3, 5.101416*^6, 778.202, 20.4, 
  3.043, 1.726, 4449.898, 1., 265.91, 10.59, "", "", "", "", 74.05}, 
 {"PSE", "Asia", "Palestine", "2020-03-26", 62., 2., 0., 0., 12.153, 0.392, 
  0., 0., "", "", "", "", "", "", "", 96.3, 5.101416*^6, 778.202, 20.4, 
  3.043, 1.726, 4449.898, 1., 265.91, 10.59, "", "", "", "", 74.05}, 
 {"PSE", "Asia", "Palestine", "2020-03-27", 84., 22., 1., 1., 16.466, 4.313, 
  0.196, 0.196, "", "", "", "", "", "", "", 96.3, 5.101416*^6, 778.202, 20.4, 
  3.043, 1.726, 4449.898, 1., 265.91, 10.59, "", "", "", "", 74.05}, 
 {"PSE", "Asia", "Palestine", "2020-03-28", 91., 7., 1., 0., 17.838, 1.372, 
  0.196, 0., "", "", "", "", "", "", "", 96.3, 5.101416*^6, 778.202, 20.4, 
  3.043, 1.726, 4449.898, 1., 265.91, 10.59, "", "", "", "", 74.05}, 
 {"PSE", "Asia", "Palestine", "2020-03-29", 97., 6., 1., 0., 19.014, 1.176, 
  0.196, 0., "", "", "", "", "", "", "", 96.3, 5.101416*^6, 778.202, 20.4, 
  3.043, 1.726, 4449.898, 1., 265.91, 10.59, "", "", "", "", 74.05}, 
 {"PSE", "Asia", "Palestine", "2020-03-30", 106., 9., 1., 0., 20.779, 1.764, 
  0.196, 0., "", "", "", "", "", "", "", 96.3, 5.101416*^6, 778.202, 20.4, 
  3.043, 1.726, 4449.898, 1., 265.91, 10.59, "", "", "", "", 74.05}, 
 {"PSE", "Asia", "Palestine", "2020-03-31", 115., 9., 1., 0., 22.543, 1.764, 
  0.196, 0., "", "", "", "", "", "", "", 96.3, 5.101416*^6, 778.202, 20.4, 
  3.043, 1.726, 4449.898, 1., 265.91, 10.59, "", "", "", "", 74.05}, 
 {"PSE", "Asia", "Palestine", "2020-04-01", 117., 2., 1., 0., 22.935, 0.392, 
  0.196, 0., "", "", "", "", "", "", "", 96.3, 5.101416*^6, 778.202, 20.4, 
  3.043, 1.726, 4449.898, 1., 265.91, 10.59, "", "", "", "", 74.05}, 
 {"PSE", "Asia", "Palestine", "2020-04-02", 134., 17., 1., 0., 26.267, 3.332, 
  0.196, 0., "", "", "", "", "", "", "", 96.3, 5.101416*^6, 778.202, 20.4, 
  3.043, 1.726, 4449.898, 1., 265.91, 10.59, "", "", "", "", 74.05}, 
 {"PSE", "Asia", "Palestine", "2020-04-03", 155., 21., 1., 0., 30.384, 4.117, 
  0.196, 0., "", "", "", "", "", "", "", 96.3, 5.101416*^6, 778.202, 20.4, 
  3.043, 1.726, 4449.898, 1., 265.91, 10.59, "", "", "", "", 74.05}, 
 {"PSE", "Asia", "Palestine", "2020-04-04", 155., 0., 1., 0., 30.384, 0., 
  0.196, 0., "", "", "", "", "", "", "", 96.3, 5.101416*^6, 778.202, 20.4, 
  3.043, 1.726, 4449.898, 1., 265.91, 10.59, "", "", "", "", 74.05}, 
 {"PSE", "Asia", "Palestine", "2020-04-06", 217., 62., 1., 0., 42.537, 
  12.153, 0.196, 0., "", "", "", "", "", "", "", 96.3, 5.101416*^6, 778.202, 
  20.4, 3.043, 1.726, 4449.898, 1., 265.91, 10.59, "", "", "", "", 74.05}, 
 {"PSE", "Asia", "Palestine", "2020-04-07", 253., 36., 1., 0., 49.594, 7.057, 
  0.196, 0., "", "", "", "", "", "", "", 96.3, 5.101416*^6, 778.202, 20.4, 
  3.043, 1.726, 4449.898, 1., 265.91, 10.59, "", "", "", "", 74.05}, 
 {"PSE", "Asia", "Palestine", "2020-04-08", 260., 7., 1., 0., 50.966, 1.372, 
  0.196, 0., "", "", "", "", "", "", "", 96.3, 5.101416*^6, 778.202, 20.4, 
  3.043, 1.726, 4449.898, 1., 265.91, 10.59, "", "", "", "", 74.05}, 
 {"PSE", "Asia", "Palestine", "2020-04-09", 263., 3., 1., 0., 51.554, 0.588, 
  0.196, 0., "", "", "", "", "", "", "", 96.3, 5.101416*^6, 778.202, 20.4, 
  3.043, 1.726, 4449.898, 1., 265.91, 10.59, "", "", "", "", 74.05}, 
 {"PSE", "Asia", "Palestine", "2020-04-10", 263., 0., 1., 0., 51.554, 0., 
  0.196, 0., "", "", "", "", "", "", "", 96.3, 5.101416*^6, 778.202, 20.4, 
  3.043, 1.726, 4449.898, 1., 265.91, 10.59, "", "", "", "", 74.05}, 
 {"PSE", "Asia", "Palestine", "2020-04-11", 266., 3., 2., 1., 52.142, 0.588, 
  0.392, 0.196, "", "", "", "", "", "", "", 96.3, 5.101416*^6, 778.202, 20.4, 
  3.043, 1.726, 4449.898, 1., 265.91, 10.59, "", "", "", "", 74.05}, 
 {"PSE", "Asia", "Palestine", "2020-04-12", 268., 2., 2., 0., 52.534, 0.392, 
  0.392, 0., "", "", "", "", "", "", "", 96.3, 5.101416*^6, 778.202, 20.4, 
  3.043, 1.726, 4449.898, 1., 265.91, 10.59, "", "", "", "", 74.05}, 
 {"PSE", "Asia", "Palestine", "2020-04-13", 268., 0., 2., 0., 52.534, 0., 
  0.392, 0., "", "", "", "", "", "", "", 96.3, 5.101416*^6, 778.202, 20.4, 
  3.043, 1.726, 4449.898, 1., 265.91, 10.59, "", "", "", "", 74.05}, 
 {"PSE", "Asia", "Palestine", "2020-04-14", 268., 0., 2., 0., 52.534, 0., 
  0.392, 0., "", "", "", "", "", "", "", 96.3, 5.101416*^6, 778.202, 20.4, 
  3.043, 1.726, 4449.898, 1., 265.91, 10.59, "", "", "", "", 74.05}, 
 {"PSE", "Asia", "Palestine", "2020-04-15", 287., 19., 2., 0., 56.259, 3.724, 
  0.392, 0., "", "", "", "", "", "", "", 96.3, 5.101416*^6, 778.202, 20.4, 
  3.043, 1.726, 4449.898, 1., 265.91, 10.59, "", "", "", "", 74.05}, 
 {"PSE", "Asia", "Palestine", "2020-04-16", 291., 4., 2., 0., 57.043, 0.784, 
  0.392, 0., "", "", "", "", "", "", "", 96.3, 5.101416*^6, 778.202, 20.4, 
  3.043, 1.726, 4449.898, 1., 265.91, 10.59, "", "", "", "", 74.05}, 
 {"PSE", "Asia", "Palestine", "2020-04-17", 294., 3., 2., 0., 57.631, 0.588, 
  0.392, 0., "", "", "", "", "", "", "", 96.3, 5.101416*^6, 778.202, 20.4, 
  3.043, 1.726, 4449.898, 1., 265.91, 10.59, "", "", "", "", 74.05}, 
 {"PSE", "Asia", "Palestine", "2020-04-18", 307., 13., 2., 0., 60.179, 2.548, 
  0.392, 0., "", "", "", "", "", "", "", 96.3, 5.101416*^6, 778.202, 20.4, 
  3.043, 1.726, 4449.898, 1., 265.91, 10.59, "", "", "", "", 74.05}, 
 {"PSE", "Asia", "Palestine", "2020-04-19", 313., 6., 2., 0., 61.356, 1.176, 
  0.392, 0., "", "", "", "", "", "", "", 96.3, 5.101416*^6, 778.202, 20.4, 
  3.043, 1.726, 4449.898, 1., 265.91, 10.59, "", "", "", "", 74.05}, 
 {"PSE", "Asia", "Palestine", "2020-04-20", 322., 9., 2., 0., 63.12, 1.764, 
  0.392, 0., "", "", "", "", "", "", "", 96.3, 5.101416*^6, 778.202, 20.4, 
  3.043, 1.726, 4449.898, 1., 265.91, 10.59, "", "", "", "", 74.05}, 
 {"PSE", "Asia", "Palestine", "2020-04-21", 329., 7., 2., 0., 64.492, 1.372, 
  0.392, 0., "", "", "", "", "", "", "", 96.3, 5.101416*^6, 778.202, 20.4, 
  3.043, 1.726, 4449.898, 1., 265.91, 10.59, "", "", "", "", 74.05}, 
 {"PSE", "Asia", "Palestine", "2020-04-22", 329., 0., 2., 0., 64.492, 0., 
  0.392, 0., "", "", "", "", "", "", "", 96.3, 5.101416*^6, 778.202, 20.4, 
  3.043, 1.726, 4449.898, 1., 265.91, 10.59, "", "", "", "", 74.05}, 
 {"PSE", "Asia", "Palestine", "2020-04-23", 335., 6., 2., 0., 65.668, 1.176, 
  0.392, 0., "", "", "", "", "", "", "", 96.3, 5.101416*^6, 778.202, 20.4, 
  3.043, 1.726, 4449.898, 1., 265.91, 10.59, "", "", "", "", 74.05}, 
 {"PSE", "Asia", "Palestine", "2020-04-24", 336., 1., 2., 0., 65.864, 0.196, 
  0.392, 0., "", "", "", "", "", "", "", 96.3, 5.101416*^6, 778.202, 20.4, 
  3.043, 1.726, 4449.898, 1., 265.91, 10.59, "", "", "", "", 74.05}, 
 {"PSE", "Asia", "Palestine", "2020-04-25", 340., 4., 2., 0., 66.648, 0.784, 
  0.392, 0., "", "", "", "", "", "", "", 96.3, 5.101416*^6, 778.202, 20.4, 
  3.043, 1.726, 4449.898, 1., 265.91, 10.59, "", "", "", "", 74.05}, 
 {"PSE", "Asia", "Palestine", "2020-04-26", 342., 2., 2., 0., 67.04, 0.392, 
  0.392, 0., "", "", "", "", "", "", "", 96.3, 5.101416*^6, 778.202, 20.4, 
  3.043, 1.726, 4449.898, 1., 265.91, 10.59, "", "", "", "", 74.05}, 
 {"PSE", "Asia", "Palestine", "2020-04-27", 495., 153., 2., 0., 97.032, 
  29.992, 0.392, 0., "", "", "", "", "", "", "", 96.3, 5.101416*^6, 778.202, 
  20.4, 3.043, 1.726, 4449.898, 1., 265.91, 10.59, "", "", "", "", 74.05}, 
 {"PSE", "Asia", "Palestine", "2020-04-28", 495., 0., 2., 0., 97.032, 0., 
  0.392, 0., "", "", "", "", "", "", "", 96.3, 5.101416*^6, 778.202, 20.4, 
  3.043, 1.726, 4449.898, 1., 265.91, 10.59, "", "", "", "", 74.05}, 
 {"PSE", "Asia", "Palestine", "2020-04-29", 495., 0., 2., 0., 97.032, 0., 
  0.392, 0., "", "", "", "", "", "", "", 96.3, 5.101416*^6, 778.202, 20.4, 
  3.043, 1.726, 4449.898, 1., 265.91, 10.59, "", "", "", "", 74.05}, 
 {"PSE", "Asia", "Palestine", "2020-04-30", 507., 12., 2., 0., 99.384, 2.352, 
  0.392, 0., "", "", "", "", "", "", "", 96.3, 5.101416*^6, 778.202, 20.4, 
  3.043, 1.726, 4449.898, 1., 265.91, 10.59, "", "", "", "", 74.05}, 
 {"PSE", "Asia", "Palestine", "2020-05-01", 507., 0., 4., 2., 99.384, 0., 
  0.784, 0.392, "", "", "", "", "", "", "", 96.3, 5.101416*^6, 778.202, 20.4, 
  3.043, 1.726, 4449.898, 1., 265.91, 10.59, "", "", "", "", 74.05}, 
 {"PSE", "Asia", "Palestine", "2020-05-02", 517., 10., 4., 0., 101.344, 1.96, 
  0.784, 0., "", "", "", "", "", "", "", 96.3, 5.101416*^6, 778.202, 20.4, 
  3.043, 1.726, 4449.898, 1., 265.91, 10.59, "", "", "", "", 74.05}, 
 {"PSE", "Asia", "Palestine", "2020-05-03", 517., 0., 4., 0., 101.344, 0., 
  0.784, 0., "", "", "", "", "", "", "", 96.3, 5.101416*^6, 778.202, 20.4, 
  3.043, 1.726, 4449.898, 1., 265.91, 10.59, "", "", "", "", 74.05}, 
 {"PSE", "Asia", "Palestine", "2020-05-04", 522., 5., 4., 0., 102.325, 0.98, 
  0.784, 0., "", "", "", "", "", "", "", 96.3, 5.101416*^6, 778.202, 20.4, 
  3.043, 1.726, 4449.898, 1., 265.91, 10.59, "", "", "", "", 74.05}, 
 {"PSE", "Asia", "Palestine", "2020-05-05", 524., 2., 4., 0., 102.717, 0.392, 
  0.784, 0., "", "", "", "", "", "", "", 96.3, 5.101416*^6, 778.202, 20.4, 
  3.043, 1.726, 4449.898, 1., 265.91, 10.59, "", "", "", "", 74.05}, 
 {"PSE", "Asia", "Palestine", "2020-05-06", 538., 14., 4., 0., 105.461, 
  2.744, 0.784, 0., "", "", "", "", "", "", "", 96.3, 5.101416*^6, 778.202, 
  20.4, 3.043, 1.726, 4449.898, 1., 265.91, 10.59, "", "", "", "", 74.05}, 
 {"PSE", "Asia", "Palestine", "2020-05-07", 546., 8., 4., 0., 107.029, 1.568, 
  0.784, 0., "", "", "", "", "", "", "", 96.3, 5.101416*^6, 778.202, 20.4, 
  3.043, 1.726, 4449.898, 1., 265.91, 10.59, "", "", "", "", 74.05}, 
 {"PSE", "Asia", "Palestine", "2020-05-08", 547., 1., 4., 0., 107.225, 0.196, 
  0.784, 0., "", "", "", "", "", "", "", 96.3, 5.101416*^6, 778.202, 20.4, 
  3.043, 1.726, 4449.898, 1., 265.91, 10.59, "", "", "", "", 74.05}, 
 {"PSE", "Asia", "Palestine", "2020-05-09", 547., 0., 4., 0., 107.225, 0., 
  0.784, 0., "", "", "", "", "", "", "", 96.3, 5.101416*^6, 778.202, 20.4, 
  3.043, 1.726, 4449.898, 1., 265.91, 10.59, "", "", "", "", 74.05}, 
 {"PSE", "Asia", "Palestine", "2020-05-10", 547., 0., 4., 0., 107.225, 0., 
  0.784, 0., "", "", "", "", "", "", "", 96.3, 5.101416*^6, 778.202, 20.4, 
  3.043, 1.726, 4449.898, 1., 265.91, 10.59, "", "", "", "", 74.05}, 
 {"PSE", "Asia", "Palestine", "2020-05-11", 547., 0., 4., 0., 107.225, 0., 
  0.784, 0., "", "", "", "", "", "", "", 96.3, 5.101416*^6, 778.202, 20.4, 
  3.043, 1.726, 4449.898, 1., 265.91, 10.59, "", "", "", "", 74.05}, 
 {"PSE", "Asia", "Palestine", "2020-05-12", 547., 0., 4., 0., 107.225, 0., 
  0.784, 0., "", "", "", "", "", "", "", 96.3, 5.101416*^6, 778.202, 20.4, 
  3.043, 1.726, 4449.898, 1., 265.91, 10.59, "", "", "", "", 74.05}, 
 {"PSE", "Asia", "Palestine", "2020-05-13", 547., 0., 4., 0., 107.225, 0., 
  0.784, 0., "", "", "", "", "", "", "", 96.3, 5.101416*^6, 778.202, 20.4, 
  3.043, 1.726, 4449.898, 1., 265.91, 10.59, "", "", "", "", 74.05}, 
 {"PSE", "Asia", "Palestine", "2020-05-14", 548., 1., 4., 0., 107.421, 0.196, 
  0.784, 0., "", "", "", "", "", "", "", 96.3, 5.101416*^6, 778.202, 20.4, 
  3.043, 1.726, 4449.898, 1., 265.91, 10.59, "", "", "", "", 74.05}, 
 {"PSE", "Asia", "Palestine", "2020-05-15", 548., 0., 4., 0., 107.421, 0., 
  0.784, 0., "", "", "", "", "", "", "", 96.3, 5.101416*^6, 778.202, 20.4, 
  3.043, 1.726, 4449.898, 1., 265.91, 10.59, "", "", "", "", 74.05}, 
 {"PSE", "Asia", "Palestine", "2020-05-16", 554., 6., 4., 0., 108.597, 1.176, 
  0.784, 0., "", "", "", "", "", "", "", 96.3, 5.101416*^6, 778.202, 20.4, 
  3.043, 1.726, 4449.898, 1., 265.91, 10.59, "", "", "", "", 74.05}, 
 {"PSE", "Asia", "Palestine", "2020-05-17", 554., 0., 4., 0., 108.597, 0., 
  0.784, 0., "", "", "", "", "", "", "", 96.3, 5.101416*^6, 778.202, 20.4, 
  3.043, 1.726, 4449.898, 1., 265.91, 10.59, "", "", "", "", 74.05}, 
 {"PSE", "Asia", "Palestine", "2020-05-18", 560., 6., 4., 0., 109.773, 1.176, 
  0.784, 0., "", "", "", "", "", "", "", 96.3, 5.101416*^6, 778.202, 20.4, 
  3.043, 1.726, 4449.898, 1., 265.91, 10.59, "", "", "", "", 74.05}, 
 {"PSE", "Asia", "Palestine", "2020-05-19", 567., 7., 4., 0., 111.146, 1.372, 
  0.784, 0., "", "", "", "", "", "", "", 96.3, 5.101416*^6, 778.202, 20.4, 
  3.043, 1.726, 4449.898, 1., 265.91, 10.59, "", "", "", "", 74.05}, 
 {"PSE", "Asia", "Palestine", "2020-05-20", 570., 3., 4., 0., 111.734, 0.588, 
  0.784, 0., "", "", "", "", "", "", "", 96.3, 5.101416*^6, 778.202, 20.4, 
  3.043, 1.726, 4449.898, 1., 265.91, 10.59, "", "", "", "", 74.05}, 
 {"PSE", "Asia", "Palestine", "2020-05-21", 577., 7., 4., 0., 113.106, 1.372, 
  0.784, 0., "", "", "", "", "", "", "", 96.3, 5.101416*^6, 778.202, 20.4, 
  3.043, 1.726, 4449.898, 1., 265.91, 10.59, "", "", "", "", 74.05}, 
 {"PSE", "Asia", "Palestine", "2020-05-22", 602., 25., 4., 0., 118.006, 
  4.901, 0.784, 0., "", "", "", "", "", "", "", 96.3, 5.101416*^6, 778.202, 
  20.4, 3.043, 1.726, 4449.898, 1., 265.91, 10.59, "", "", "", "", 74.05}, 
 {"PSE", "Asia", "Palestine", "2020-05-23", 602., 0., 4., 0., 118.006, 0., 
  0.784, 0., "", "", "", "", "", "", "", 96.3, 5.101416*^6, 778.202, 20.4, 
  3.043, 1.726, 4449.898, 1., 265.91, 10.59, "", "", "", "", 74.05}, 
 {"PSE", "Asia", "Palestine", "2020-05-24", 602., 0., 5., 1., 118.006, 0., 
  0.98, 0.196, "", "", "", "", "", "", "", 96.3, 5.101416*^6, 778.202, 20.4, 
  3.043, 1.726, 4449.898, 1., 265.91, 10.59, "", "", "", "", 74.05}, 
 {"PSE", "Asia", "Palestine", "2020-05-25", 602., 0., 5., 0., 118.006, 0., 
  0.98, 0., "", "", "", "", "", "", "", 96.3, 5.101416*^6, 778.202, 20.4, 
  3.043, 1.726, 4449.898, 1., 265.91, 10.59, "", "", "", "", 74.05}, 
 {"PSE", "Asia", "Palestine", "2020-05-26", 602., 0., 5., 0., 118.006, 0., 
  0.98, 0., "", "", "", "", "", "", "", 80.56, 5.101416*^6, 778.202, 20.4, 
  3.043, 1.726, 4449.898, 1., 265.91, 10.59, "", "", "", "", 74.05}, 
 {"PSE", "Asia", "Palestine", "2020-05-27", 605., 3., 5., 0., 118.595, 0.588, 
  0.98, 0., "", "", "", "", "", "", "", 80.56, 5.101416*^6, 778.202, 20.4, 
  3.043, 1.726, 4449.898, 1., 265.91, 10.59, "", "", "", "", 74.05}, 
 {"PSE", "Asia", "Palestine", "2020-05-28", 613., 8., 5., 0., 120.163, 1.568, 
  0.98, 0., "", "", "", "", "", "", "", 80.56, 5.101416*^6, 778.202, 20.4, 
  3.043, 1.726, 4449.898, 1., 265.91, 10.59, "", "", "", "", 74.05}, 
 {"PSE", "Asia", "Palestine", "2020-05-29", 625., 12., 5., 0., 122.515, 
  2.352, 0.98, 0., "", "", "", "", "", "", "", 80.56, 5.101416*^6, 778.202, 
  20.4, 3.043, 1.726, 4449.898, 1., 265.91, 10.59, "", "", "", "", 74.05}, 
 {"PSE", "Asia", "Palestine", "2020-05-30", 625., 0., 5., 0., 122.515, 0., 
  0.98, 0., "", "", "", "", "", "", "", 80.56, 5.101416*^6, 778.202, 20.4, 
  3.043, 1.726, 4449.898, 1., 265.91, 10.59, "", "", "", "", 74.05}, 
 {"PSE", "Asia", "Palestine", "2020-05-31", 626., 1., 5., 0., 122.711, 0.196, 
  0.98, 0., "", "", "", "", "", "", "", 80.56, 5.101416*^6, 778.202, 20.4, 
  3.043, 1.726, 4449.898, 1., 265.91, 10.59, "", "", "", "", 74.05}, 
 {"PSE", "Asia", "Palestine", "2020-06-01", 627., 1., 5., 0., 122.907, 0.196, 
  0.98, 0., "", "", "", "", "", "", "", 80.56, 5.101416*^6, 778.202, 20.4, 
  3.043, 1.726, 4449.898, 1., 265.91, 10.59, "", "", "", "", 74.05}, 
 {"PSE", "Asia", "Palestine", "2020-06-02", 628., 1., 5., 0., 123.103, 0.196, 
  0.98, 0., "", "", "", "", "", "", "", 80.56, 5.101416*^6, 778.202, 20.4, 
  3.043, 1.726, 4449.898, 1., 265.91, 10.59, "", "", "", "", 74.05}, 
 {"PSE", "Asia", "Palestine", "2020-06-03", 630., 2., 5., 0., 123.495, 0.392, 
  0.98, 0., "", "", "", "", "", "", "", 80.56, 5.101416*^6, 778.202, 20.4, 
  3.043, 1.726, 4449.898, 1., 265.91, 10.59, "", "", "", "", 74.05}, 
 {"PSE", "Asia", "Palestine", "2020-06-04", 635., 5., 5., 0., 124.475, 0.98, 
  0.98, 0., "", "", "", "", "", "", "", 80.56, 5.101416*^6, 778.202, 20.4, 
  3.043, 1.726, 4449.898, 1., 265.91, 10.59, "", "", "", "", 74.05}, 
 {"PSE", "Asia", "Palestine", "2020-06-05", 643., 8., 5., 0., 126.043, 1.568, 
  0.98, 0., "", "", "", "", "", "", "", 80.56, 5.101416*^6, 778.202, 20.4, 
  3.043, 1.726, 4449.898, 1., 265.91, 10.59, "", "", "", "", 74.05}, 
 {"PSE", "Asia", "Palestine", "2020-06-06", 643., 0., 5., 0., 126.043, 0., 
  0.98, 0., "", "", "", "", "", "", "", 80.56, 5.101416*^6, 778.202, 20.4, 
  3.043, 1.726, 4449.898, 1., 265.91, 10.59, "", "", "", "", 74.05}, 
 {"PSE", "Asia", "Palestine", "2020-06-07", 643., 0., 5., 0., 126.043, 0., 
  0.98, 0., "", "", "", "", "", "", "", 80.56, 5.101416*^6, 778.202, 20.4, 
  3.043, 1.726, 4449.898, 1., 265.91, 10.59, "", "", "", "", 74.05}, 
 {"PSE", "Asia", "Palestine", "2020-06-08", 651., 8., 5., 0., 127.612, 1.568, 
  0.98, 0., "", "", "", "", "", "", "", 80.56, 5.101416*^6, 778.202, 20.4, 
  3.043, 1.726, 4449.898, 1., 265.91, 10.59, "", "", "", "", 74.05}, 
 {"PSE", "Asia", "Palestine", "2020-06-09", 652., 1., 5., 0., 127.808, 0.196, 
  0.98, 0., "", "", "", "", "", "", "", 80.56, 5.101416*^6, 778.202, 20.4, 
  3.043, 1.726, 4449.898, 1., 265.91, 10.59, "", "", "", "", 74.05}, 
 {"PSE", "Asia", "Palestine", "2020-06-10", 661., 9., 5., 0., 129.572, 1.764, 
  0.98, 0., "", "", "", "", "", "", "", 80.56, 5.101416*^6, 778.202, 20.4, 
  3.043, 1.726, 4449.898, 1., 265.91, 10.59, "", "", "", "", 74.05}, 
 {"PSE", "Asia", "Palestine", "2020-06-11", 665., 4., 5., 0., 130.356, 0.784, 
  0.98, 0., "", "", "", "", "", "", "", 80.56, 5.101416*^6, 778.202, 20.4, 
  3.043, 1.726, 4449.898, 1., 265.91, 10.59, "", "", "", "", 74.05}, 
 {"PSE", "Asia", "Palestine", "2020-06-12", 667., 2., 5., 0., 130.748, 0.392, 
  0.98, 0., "", "", "", "", "", "", "", 80.56, 5.101416*^6, 778.202, 20.4, 
  3.043, 1.726, 4449.898, 1., 265.91, 10.59, "", "", "", "", 74.05}, 
 {"PSE", "Asia", "Palestine", "2020-06-13", 669., 2., 5., 0., 131.14, 0.392, 
  0.98, 0., "", "", "", "", "", "", "", 80.56, 5.101416*^6, 778.202, 20.4, 
  3.043, 1.726, 4449.898, 1., 265.91, 10.59, "", "", "", "", 74.05}, 
 {"PSE", "Asia", "Palestine", "2020-06-14", 673., 4., 5., 0., 131.924, 0.784, 
  0.98, 0., "", "", "", "", "", "", "", 80.56, 5.101416*^6, 778.202, 20.4, 
  3.043, 1.726, 4449.898, 1., 265.91, 10.59, "", "", "", "", 74.05}, 
 {"PSE", "Asia", "Palestine", "2020-06-15", 673., 0., 5., 0., 131.924, 0., 
  0.98, 0., "", "", "", "", "", "", "", 80.56, 5.101416*^6, 778.202, 20.4, 
  3.043, 1.726, 4449.898, 1., 265.91, 10.59, "", "", "", "", 74.05}, 
 {"PSE", "Asia", "Palestine", "2020-06-16", 686., 13., 5., 0., 134.472, 
  2.548, 0.98, 0., "", "", "", "", "", "", "", 80.56, 5.101416*^6, 778.202, 
  20.4, 3.043, 1.726, 4449.898, 1., 265.91, 10.59, "", "", "", "", 74.05}, 
 {"PSE", "Asia", "Palestine", "2020-06-17", 690., 4., 5., 0., 135.257, 0.784, 
  0.98, 0., "", "", "", "", "", "", "", 80.56, 5.101416*^6, 778.202, 20.4, 
  3.043, 1.726, 4449.898, 1., 265.91, 10.59, "", "", "", "", 74.05}, 
 {"PSE", "Asia", "Palestine", "2020-06-18", 701., 11., 5., 0., 137.413, 
  2.156, 0.98, 0., "", "", "", "", "", "", "", 80.56, 5.101416*^6, 778.202, 
  20.4, 3.043, 1.726, 4449.898, 1., 265.91, 10.59, "", "", "", "", 74.05}, 
 {"PSE", "Asia", "Palestine", "2020-06-19", 795., 94., 5., 0., 155.839, 
  18.426, 0.98, 0., "", "", "", "", "", "", "", 80.56, 5.101416*^6, 778.202, 
  20.4, 3.043, 1.726, 4449.898, 1., 265.91, 10.59, "", "", "", "", 74.05}, 
 {"PSE", "Asia", "Palestine", "2020-06-20", 858., 63., 5., 0., 168.189, 
  12.35, 0.98, 0., "", "", "", "", "", "", "", 80.56, 5.101416*^6, 778.202, 
  20.4, 3.043, 1.726, 4449.898, 1., 265.91, 10.59, "", "", "", "", 74.05}, 
 {"PSE", "Asia", "Palestine", "2020-06-21", 979., 121., 5., 0., 191.908, 
  23.719, 0.98, 0., "", "", "", "", "", "", "", 80.56, 5.101416*^6, 778.202, 
  20.4, 3.043, 1.726, 4449.898, 1., 265.91, 10.59, "", "", "", "", 74.05}, 
 {"PSE", "Asia", "Palestine", "2020-06-22", 1022., 43., 5., 0., 200.337, 
  8.429, 0.98, 0., "", "", "", "", "", "", "", 80.56, 5.101416*^6, 778.202, 
  20.4, 3.043, 1.726, 4449.898, 1., 265.91, 10.59, "", "", "", "", 74.05}, 
 {"PSE", "Asia", "Palestine", "2020-06-23", 1196., 174., 5., 0., 234.445, 
  34.108, 0.98, 0., "", "", "", "", "", "", "", 80.56, 5.101416*^6, 778.202, 
  20.4, 3.043, 1.726, 4449.898, 1., 265.91, 10.59, "", "", "", "", 74.05}, 
 {"PSE", "Asia", "Palestine", "2020-06-24", 1375., 179., 5., 0., 269.533, 
  35.088, 0.98, 0., "", "", "", "", "", "", "", 80.56, 5.101416*^6, 778.202, 
  20.4, 3.043, 1.726, 4449.898, 1., 265.91, 10.59, "", "", "", "", 74.05}, 
 {"PSE", "Asia", "Palestine", "2020-06-25", 1534., 159., 5., 0., 300.701, 
  31.168, 0.98, 0., "", "", "", "", "", "", "", 80.56, 5.101416*^6, 778.202, 
  20.4, 3.043, 1.726, 4449.898, 1., 265.91, 10.59, "", "", "", "", 74.05}, 
 {"PSE", "Asia", "Palestine", "2020-06-26", 1588., 54., 5., 0., 311.286, 
  10.585, 0.98, 0., "", "", "", "", "", "", "", 80.56, 5.101416*^6, 778.202, 
  20.4, 3.043, 1.726, 4449.898, 1., 265.91, 10.59, "", "", "", "", 74.05}, 
 {"PSE", "Asia", "Palestine", "2020-06-27", 1795., 207., 5., 0., 351.863, 
  40.577, 0.98, 0., "", "", "", "", "", "", "", 80.56, 5.101416*^6, 778.202, 
  20.4, 3.043, 1.726, 4449.898, 1., 265.91, 10.59, "", "", "", "", 74.05}, 
 {"PSE", "Asia", "Palestine", "2020-06-28", 2053., 258., 6., 1., 402.437, 
  50.574, 1.176, 0.196, "", "", "", "", "", "", "", 80.56, 5.101416*^6, 
  778.202, 20.4, 3.043, 1.726, 4449.898, 1., 265.91, 10.59, "", "", "", "", 
  74.05}, {"PSE", "Asia", "Palestine", "2020-06-29", 2248., 195., 7., 1., 
  440.662, 38.225, 1.372, 0.196, "", "", "", "", "", "", "", 80.56, 
  5.101416*^6, 778.202, 20.4, 3.043, 1.726, 4449.898, 1., 265.91, 10.59, "", 
  "", "", "", 74.05}, {"PSE", "Asia", "Palestine", "2020-06-30", 2443., 195., 
  8., 1., 478.887, 38.225, 1.568, 0.196, "", "", "", "", "", "", "", 80.56, 
  5.101416*^6, 778.202, 20.4, 3.043, 1.726, 4449.898, 1., 265.91, 10.59, "", 
  "", "", "", 74.05}, {"PSE", "Asia", "Palestine", "2020-07-01", 2765., 322., 
  9., 1., 542.006, 63.12, 1.764, 0.196, "", "", "", "", "", "", "", 80.56, 
  5.101416*^6, 778.202, 20.4, 3.043, 1.726, 4449.898, 1., 265.91, 10.59, "", 
  "", "", "", 74.05}, {"PSE", "Asia", "Palestine", "2020-07-02", 3095., 330., 
  11., 2., 606.694, 64.688, 2.156, 0.392, "", "", "", "", "", "", "", "", 
  5.101416*^6, 778.202, 20.4, 3.043, 1.726, 4449.898, 1., 265.91, 10.59, "", 
  "", "", "", 74.05}, {"PSE", "Asia", "Palestine", "2020-07-03", 3417., 322., 
  11., 0., 669.814, 63.12, 2.156, 0., "", "", "", "", "", "", "", "", 
  5.101416*^6, 778.202, 20.4, 3.043, 1.726, 4449.898, 1., 265.91, 10.59, "", 
  "", "", "", 74.05}, {"PSE", "Asia", "Palestine", "2020-07-04", 3689., 272., 
  15., 4., 723.133, 53.319, 2.94, 0.784, "", "", "", "", "", "", "", "", 
  5.101416*^6, 778.202, 20.4, 3.043, 1.726, 4449.898, 1., 265.91, 10.59, "", 
  "", "", "", 74.05}, {"PSE", "Asia", "Palestine", "2020-07-05", 4250., 561., 
  16., 1., 833.102, 109.969, 3.136, 0.196, "", "", "", "", "", "", "", "", 
  5.101416*^6, 778.202, 20.4, 3.043, 1.726, 4449.898, 1., 265.91, 10.59, "", 
  "", "", "", 74.05}, {"PSE", "Asia", "Palestine", "2020-07-06", 4458., 208., 
  20., 4., 873.875, 40.773, 3.92, 0.784, "", "", "", "", "", "", "", "", 
  5.101416*^6, 778.202, 20.4, 3.043, 1.726, 4449.898, 1., 265.91, 10.59, "", 
  "", "", "", 74.05}, {"PSE", "Asia", "Palestine", "2020-07-07", 4786., 328., 
  21., 1., 938.171, 64.296, 4.117, 0.196, "", "", "", "", "", "", "", "", 
  5.101416*^6, 778.202, 20.4, 3.043, 1.726, 4449.898, 1., 265.91, 10.59, "", 
  "", "", "", 74.05}, {"PSE", "Asia", "Palestine", "2020-07-08", 5092., 306., 
  22., 1., 998.154, 59.983, 4.313, 0.196, "", "", "", "", "", "", "", "", 
  5.101416*^6, 778.202, 20.4, 3.043, 1.726, 4449.898, 1., 265.91, 10.59, "", 
  "", "", "", 74.05}, {"PAN", "North America", "Panama", "2020-03-09", "", 
  "", "", "", "", "", "", "", 107., "", 0.025, "", "", "", "tests performed", 
  8.33, 4.314768*^6, 55.133, 29.7, 7.918, 5.03, 22267.037, 2.2, 128.346, 
  8.33, 2.4, 9.9, "", 2.3, 78.51}, {"PAN", "North America", "Panama", 
  "2020-03-10", 1., 1., 0., 0., 0.232, 0.232, 0., 0., 138., 31., 0.032, 
  0.007, "", "", "tests performed", 8.33, 4.314768*^6, 55.133, 29.7, 7.918, 
  5.03, 22267.037, 2.2, 128.346, 8.33, 2.4, 9.9, "", 2.3, 78.51}, 
 {"PAN", "North America", "Panama", "2020-03-11", 7., 6., 1., 1., 1.622, 
  1.391, 0.232, 0.232, 180., 42., 0.042, 0.01, "", "", "tests performed", 
  8.33, 4.314768*^6, 55.133, 29.7, 7.918, 5.03, 22267.037, 2.2, 128.346, 
  8.33, 2.4, 9.9, "", 2.3, 78.51}, {"PAN", "North America", "Panama", 
  "2020-03-12", 14., 7., 1., 0., 3.245, 1.622, 0.232, 0., 374., 194., 0.087, 
  0.045, "", "", "tests performed", 19.44, 4.314768*^6, 55.133, 29.7, 7.918, 
  5.03, 22267.037, 2.2, 128.346, 8.33, 2.4, 9.9, "", 2.3, 78.51}, 
 {"PAN", "North America", "Panama", "2020-03-13", 27., 13., 1., 0., 6.258, 
  3.013, 0.232, 0., 613., 239., 0.142, 0.055, "", "", "tests performed", 
  44.44, 4.314768*^6, 55.133, 29.7, 7.918, 5.03, 22267.037, 2.2, 128.346, 
  8.33, 2.4, 9.9, "", 2.3, 78.51}, {"PAN", "North America", "Panama", 
  "2020-03-14", 36., 9., 1., 0., 8.343, 2.086, 0.232, 0., 814., 201., 0.189, 
  0.047, "", "", "tests performed", 44.44, 4.314768*^6, 55.133, 29.7, 7.918, 
  5.03, 22267.037, 2.2, 128.346, 8.33, 2.4, 9.9, "", 2.3, 78.51}, 
 {"PAN", "North America", "Panama", "2020-03-15", 43., 7., 1., 0., 9.966, 
  1.622, 0.232, 0., 921., 107., 0.213, 0.025, "", "", "tests performed", 
  44.44, 4.314768*^6, 55.133, 29.7, 7.918, 5.03, 22267.037, 2.2, 128.346, 
  8.33, 2.4, 9.9, "", 2.3, 78.51}, {"PAN", "North America", "Panama", 
  "2020-03-16", 43., 0., 1., 0., 9.966, 0., 0.232, 0., 1004., 83., 0.233, 
  0.019, 128., 0.03, "tests performed", 48.15, 4.314768*^6, 55.133, 29.7, 
  7.918, 5.03, 22267.037, 2.2, 128.346, 8.33, 2.4, 9.9, "", 2.3, 78.51}, 
 {"PAN", "North America", "Panama", "2020-03-17", 69., 26., 1., 0., 15.992, 
  6.026, 0.232, 0., 1245., 241., 0.289, 0.056, 158., 0.037, 
  "tests performed", 51.85, 4.314768*^6, 55.133, 29.7, 7.918, 5.03, 
  22267.037, 2.2, 128.346, 8.33, 2.4, 9.9, "", 2.3, 78.51}, 
 {"PAN", "North America", "Panama", "2020-03-18", 86., 17., 1., 0., 19.932, 
  3.94, 0.232, 0., 1455., 210., 0.337, 0.049, 182., 0.042, "tests performed", 
  51.85, 4.314768*^6, 55.133, 29.7, 7.918, 5.03, 22267.037, 2.2, 128.346, 
  8.33, 2.4, 9.9, "", 2.3, 78.51}, {"PAN", "North America", "Panama", 
  "2020-03-19", 109., 23., 1., 0., 25.262, 5.331, 0.232, 0., 1768., 313., 
  0.41, 0.073, 199., 0.046, "tests performed", 51.85, 4.314768*^6, 55.133, 
  29.7, 7.918, 5.03, 22267.037, 2.2, 128.346, 8.33, 2.4, 9.9, "", 2.3, 
  78.51}, {"PAN", "North America", "Panama", "2020-03-20", 137., 28., 1., 0., 
  31.751, 6.489, 0.232, 0., 2169., 401., 0.503, 0.093, 222., 0.051, 
  "tests performed", 59.26, 4.314768*^6, 55.133, 29.7, 7.918, 5.03, 
  22267.037, 2.2, 128.346, 8.33, 2.4, 9.9, "", 2.3, 78.51}, 
 {"PAN", "North America", "Panama", "2020-03-21", 200., 63., 1., 0., 46.352, 
  14.601, 0.232, 0., 2472., 303., 0.573, 0.07, 237., 0.055, 
  "tests performed", 59.26, 4.314768*^6, 55.133, 29.7, 7.918, 5.03, 
  22267.037, 2.2, 128.346, 8.33, 2.4, 9.9, "", 2.3, 78.51}, 
 {"PAN", "North America", "Panama", "2020-03-22", 245., 45., 3., 2., 56.782, 
  10.429, 0.695, 0.464, 3099., 627., 0.718, 0.145, 311., 0.072, 
  "tests performed", 59.26, 4.314768*^6, 55.133, 29.7, 7.918, 5.03, 
  22267.037, 2.2, 128.346, 8.33, 2.4, 9.9, "", 2.3, 78.51}, 
 {"PAN", "North America", "Panama", "2020-03-23", 313., 68., 3., 0., 72.542, 
  15.76, 0.695, 0., 3385., 286., 0.785, 0.066, 340., 0.079, 
  "tests performed", 70.37, 4.314768*^6, 55.133, 29.7, 7.918, 5.03, 
  22267.037, 2.2, 128.346, 8.33, 2.4, 9.9, "", 2.3, 78.51}, 
 {"PAN", "North America", "Panama", "2020-03-24", 345., 32., 6., 3., 79.958, 
  7.416, 1.391, 0.695, 3690., 305., 0.855, 0.071, 349., 0.081, 
  "tests performed", 75.93, 4.314768*^6, 55.133, 29.7, 7.918, 5.03, 
  22267.037, 2.2, 128.346, 8.33, 2.4, 9.9, "", 2.3, 78.51}, 
 {"PAN", "North America", "Panama", "2020-03-25", 443., 98., 6., 0., 102.671, 
  22.713, 1.391, 0., 4248., 558., 0.985, 0.129, 399., 0.092, 
  "tests performed", 75.93, 4.314768*^6, 55.133, 29.7, 7.918, 5.03, 
  22267.037, 2.2, 128.346, 8.33, 2.4, 9.9, "", 2.3, 78.51}, 
 {"PAN", "North America", "Panama", "2020-03-26", 588., 145., 6., 0., 
  136.276, 33.606, 1.391, 0., 4856., 608., 1.125, 0.141, 441., 0.102, 
  "tests performed", 75.93, 4.314768*^6, 55.133, 29.7, 7.918, 5.03, 
  22267.037, 2.2, 128.346, 8.33, 2.4, 9.9, "", 2.3, 78.51}, 
 {"PAN", "North America", "Panama", "2020-03-27", 674., 86., 9., 3., 156.208, 
  19.932, 2.086, 0.695, 5222., 366., 1.21, 0.085, 436., 0.101, 
  "tests performed", 75.93, 4.314768*^6, 55.133, 29.7, 7.918, 5.03, 
  22267.037, 2.2, 128.346, 8.33, 2.4, 9.9, "", 2.3, 78.51}, 
 {"PAN", "North America", "Panama", "2020-03-28", 786., 112., 14., 5., 
  182.165, 25.957, 3.245, 1.159, 5762., 540., 1.335, 0.125, 470., 0.109, 
  "tests performed", 75.93, 4.314768*^6, 55.133, 29.7, 7.918, 5.03, 
  22267.037, 2.2, 128.346, 8.33, 2.4, 9.9, "", 2.3, 78.51}, 
 {"PAN", "North America", "Panama", "2020-03-29", 901., 115., 17., 3., 
  208.818, 26.653, 3.94, 0.695, 6160., 398., 1.428, 0.092, 437., 0.101, 
  "tests performed", 75.93, 4.314768*^6, 55.133, 29.7, 7.918, 5.03, 
  22267.037, 2.2, 128.346, 8.33, 2.4, 9.9, "", 2.3, 78.51}, 
 {"PAN", "North America", "Panama", "2020-03-30", 989., 88., 24., 7., 
  229.213, 20.395, 5.562, 1.622, 6582., 422., 1.525, 0.098, 457., 0.106, 
  "tests performed", 75.93, 4.314768*^6, 55.133, 29.7, 7.918, 5.03, 
  22267.037, 2.2, 128.346, 8.33, 2.4, 9.9, "", 2.3, 78.51}, 
 {"PAN", "North America", "Panama", "2020-03-31", 1075., 86., 26., 2., 
  249.144, 19.932, 6.026, 0.464, 6944., 362., 1.609, 0.084, 465., 0.108, 
  "tests performed", 75.93, 4.314768*^6, 55.133, 29.7, 7.918, 5.03, 
  22267.037, 2.2, 128.346, 8.33, 2.4, 9.9, "", 2.3, 78.51}, 
 {"PAN", "North America", "Panama", "2020-04-01", 1181., 106., 30., 4., 
  273.711, 24.567, 6.953, 0.927, 7333., 389., 1.7, 0.09, 441., 0.102, 
  "tests performed", 79.63, 4.314768*^6, 55.133, 29.7, 7.918, 5.03, 
  22267.037, 2.2, 128.346, 8.33, 2.4, 9.9, "", 2.3, 78.51}, 
 {"PAN", "North America", "Panama", "2020-04-02", 1317., 136., 32., 2., 
  305.231, 31.52, 7.416, 0.464, 7941., 608., 1.84, 0.141, 441., 0.102, 
  "tests performed", 79.63, 4.314768*^6, 55.133, 29.7, 7.918, 5.03, 
  22267.037, 2.2, 128.346, 8.33, 2.4, 9.9, "", 2.3, 78.51}, 
 {"PAN", "North America", "Panama", "2020-04-03", 1475., 158., 37., 5., 
  341.849, 36.618, 8.575, 1.159, 8694., 753., 2.015, 0.175, 496., 0.115, 
  "tests performed", 90.74, 4.314768*^6, 55.133, 29.7, 7.918, 5.03, 
  22267.037, 2.2, 128.346, 8.33, 2.4, 9.9, "", 2.3, 78.51}, 
 {"PAN", "North America", "Panama", "2020-04-04", 1673., 198., 41., 4., 
  387.738, 45.889, 9.502, 0.927, 9256., 562., 2.145, 0.13, 499., 0.116, 
  "tests performed", 90.74, 4.314768*^6, 55.133, 29.7, 7.918, 5.03, 
  22267.037, 2.2, 128.346, 8.33, 2.4, 9.9, "", 2.3, 78.51}, 
 {"PAN", "North America", "Panama", "2020-04-05", 1801., 128., 46., 5., 
  417.404, 29.666, 10.661, 1.159, 9749., 493., 2.259, 0.114, 513., 0.119, 
  "tests performed", 90.74, 4.314768*^6, 55.133, 29.7, 7.918, 5.03, 
  22267.037, 2.2, 128.346, 8.33, 2.4, 9.9, "", 2.3, 78.51}, 
 {"PAN", "North America", "Panama", "2020-04-06", 1988., 187., 54., 8., 
  460.743, 43.34, 12.515, 1.854, 10297., 548., 2.386, 0.127, 531., 0.123, 
  "tests performed", 90.74, 4.314768*^6, 55.133, 29.7, 7.918, 5.03, 
  22267.037, 2.2, 128.346, 8.33, 2.4, 9.9, "", 2.3, 78.51}, 
 {"PAN", "North America", "Panama", "2020-04-07", 2100., 112., 55., 1., 
  486.701, 25.957, 12.747, 0.232, 10681., 384., 2.475, 0.089, 534., 0.124, 
  "tests performed", 90.74, 4.314768*^6, 55.133, 29.7, 7.918, 5.03, 
  22267.037, 2.2, 128.346, 8.33, 2.4, 9.9, "", 2.3, 78.51}, 
 {"PAN", "North America", "Panama", "2020-04-08", 2249., 149., 59., 4., 
  521.233, 34.533, 13.674, 0.927, 11776., 1095., 2.729, 0.254, 635., 0.147, 
  "tests performed", 90.74, 4.314768*^6, 55.133, 29.7, 7.918, 5.03, 
  22267.037, 2.2, 128.346, 8.33, 2.4, 9.9, "", 2.3, 78.51}, 
 {"PAN", "North America", "Panama", "2020-04-09", 2528., 279., 63., 4., 
  585.895, 64.662, 14.601, 0.927, 12452., 676., 2.886, 0.157, 644., 0.149, 
  "tests performed", 90.74, 4.314768*^6, 55.133, 29.7, 7.918, 5.03, 
  22267.037, 2.2, 128.346, 8.33, 2.4, 9.9, "", 2.3, 78.51}, 
 {"PAN", "North America", "Panama", "2020-04-10", 2752., 224., 66., 3., 
  637.809, 51.915, 15.296, 0.695, 13498., 1046., 3.128, 0.242, 686., 0.159, 
  "tests performed", 90.74, 4.314768*^6, 55.133, 29.7, 7.918, 5.03, 
  22267.037, 2.2, 128.346, 8.33, 2.4, 9.9, "", 2.3, 78.51}, 
 {"PAN", "North America", "Panama", "2020-04-11", 2974., 222., 74., 8., 
  689.261, 51.451, 17.15, 1.854, 14360., 862., 3.328, 0.2, 729., 0.169, 
  "tests performed", 90.74, 4.314768*^6, 55.133, 29.7, 7.918, 5.03, 
  22267.037, 2.2, 128.346, 8.33, 2.4, 9.9, "", 2.3, 78.51}, 
 {"PAN", "North America", "Panama", "2020-04-12", 3234., 260., 79., 5., 
  749.519, 60.258, 18.309, 1.159, 14985., 625., 3.473, 0.145, 748., 0.173, 
  "tests performed", 90.74, 4.314768*^6, 55.133, 29.7, 7.918, 5.03, 
  22267.037, 2.2, 128.346, 8.33, 2.4, 9.9, "", 2.3, 78.51}, 
 {"PAN", "North America", "Panama", "2020-04-13", 3400., 166., 87., 8., 
  787.991, 38.473, 20.163, 1.854, 15397., 412., 3.568, 0.095, 729., 0.169, 
  "tests performed", 90.74, 4.314768*^6, 55.133, 29.7, 7.918, 5.03, 
  22267.037, 2.2, 128.346, 8.33, 2.4, 9.9, "", 2.3, 78.51}, 
 {"PAN", "North America", "Panama", "2020-04-14", 3472., 72., 94., 7., 
  804.678, 16.687, 21.786, 1.622, 15883., 486., 3.681, 0.113, 743., 0.172, 
  "tests performed", 90.74, 4.314768*^6, 55.133, 29.7, 7.918, 5.03, 
  22267.037, 2.2, 128.346, 8.33, 2.4, 9.9, "", 2.3, 78.51}, 
 {"PAN", "North America", "Panama", "2020-04-15", 3574., 102., 95., 1., 
  828.318, 23.64, 22.017, 0.232, 16668., 785., 3.863, 0.182, 699., 0.162, 
  "tests performed", 90.74, 4.314768*^6, 55.133, 29.7, 7.918, 5.03, 
  22267.037, 2.2, 128.346, 8.33, 2.4, 9.9, "", 2.3, 78.51}, 
 {"PAN", "North America", "Panama", "2020-04-16", 3751., 177., 103., 8., 
  869.34, 41.022, 23.872, 1.854, 17630., 962., 4.086, 0.223, 740., 0.172, 
  "tests performed", 90.74, 4.314768*^6, 55.133, 29.7, 7.918, 5.03, 
  22267.037, 2.2, 128.346, 8.33, 2.4, 9.9, "", 2.3, 78.51}, 
 {"PAN", "North America", "Panama", "2020-04-17", 4016., 265., 109., 6., 
  930.757, 61.417, 25.262, 1.391, 18341., 711., 4.251, 0.165, 692., 0.16, 
  "tests performed", 90.74, 4.314768*^6, 55.133, 29.7, 7.918, 5.03, 
  22267.037, 2.2, 128.346, 8.33, 2.4, 9.9, "", 2.3, 78.51}, 
 {"PAN", "North America", "Panama", "2020-04-18", 4210., 194., 116., 7., 
  975.719, 44.962, 26.884, 1.622, 18838., 497., 4.366, 0.115, 640., 0.148, 
  "tests performed", 93.52, 4.314768*^6, 55.133, 29.7, 7.918, 5.03, 
  22267.037, 2.2, 128.346, 8.33, 2.4, 9.9, "", 2.3, 78.51}, 
 {"PAN", "North America", "Panama", "2020-04-19", 4273., 63., 120., 4., 
  990.32, 14.601, 27.811, 0.927, 19851., 1013., 4.601, 0.235, 695., 0.161, 
  "tests performed", 93.52, 4.314768*^6, 55.133, 29.7, 7.918, 5.03, 
  22267.037, 2.2, 128.346, 8.33, 2.4, 9.9, "", 2.3, 78.51}, 
 {"PAN", "North America", "Panama", "2020-04-20", 4467., 194., 126., 6., 
  1035.282, 44.962, 29.202, 1.391, 20681., 830., 4.793, 0.192, 755., 0.175, 
  "tests performed", 93.52, 4.314768*^6, 55.133, 29.7, 7.918, 5.03, 
  22267.037, 2.2, 128.346, 8.33, 2.4, 9.9, "", 2.3, 78.51}, 
 {"PAN", "North America", "Panama", "2020-04-21", 4658., 191., 136., 10., 
  1079.548, 44.267, 31.52, 2.318, 21552., 871., 4.995, 0.202, 810., 0.188, 
  "tests performed", 93.52, 4.314768*^6, 55.133, 29.7, 7.918, 5.03, 
  22267.037, 2.2, 128.346, 8.33, 2.4, 9.9, "", 2.3, 78.51}, 
 {"PAN", "North America", "Panama", "2020-04-22", 4821., 163., 141., 5., 
  1117.325, 37.777, 32.678, 1.159, 22702., 1150., 5.261, 0.267, 862., 0.2, 
  "tests performed", 93.52, 4.314768*^6, 55.133, 29.7, 7.918, 5.03, 
  22267.037, 2.2, 128.346, 8.33, 2.4, 9.9, "", 2.3, 78.51}, 
 {"PAN", "North America", "Panama", "2020-04-23", 4992., 171., 144., 3., 
  1156.957, 39.631, 33.374, 0.695, 23144., 442., 5.364, 0.102, 788., 0.183, 
  "tests performed", 93.52, 4.314768*^6, 55.133, 29.7, 7.918, 5.03, 
  22267.037, 2.2, 128.346, 8.33, 2.4, 9.9, "", 2.3, 78.51}, 
 {"PAN", "North America", "Panama", "2020-04-24", 5166., 174., 146., 2., 
  1197.283, 40.327, 33.837, 0.464, 23903., 759., 5.54, 0.176, 795., 0.184, 
  "tests performed", 93.52, 4.314768*^6, 55.133, 29.7, 7.918, 5.03, 
  22267.037, 2.2, 128.346, 8.33, 2.4, 9.9, "", 2.3, 78.51}, 
 {"PAN", "North America", "Panama", "2020-04-25", 5338., 172., 154., 8., 
  1237.146, 39.863, 35.691, 1.854, 24924., 1021., 5.776, 0.237, 869., 0.201, 
  "tests performed", 93.52, 4.314768*^6, 55.133, 29.7, 7.918, 5.03, 
  22267.037, 2.2, 128.346, 8.33, 2.4, 9.9, "", 2.3, 78.51}, 
 {"PAN", "North America", "Panama", "2020-04-26", 5538., 200., 159., 5., 
  1283.499, 46.352, 36.85, 1.159, 26123., 1199., 6.054, 0.278, 896., 0.208, 
  "tests performed", 93.52, 4.314768*^6, 55.133, 29.7, 7.918, 5.03, 
  22267.037, 2.2, 128.346, 8.33, 2.4, 9.9, "", 2.3, 78.51}, 
 {"PAN", "North America", "Panama", "2020-04-27", 5779., 241., 165., 6., 
  1339.354, 55.855, 38.241, 1.391, 27221., 1098., 6.309, 0.254, 934., 0.216, 
  "tests performed", 93.52, 4.314768*^6, 55.133, 29.7, 7.918, 5.03, 
  22267.037, 2.2, 128.346, 8.33, 2.4, 9.9, "", 2.3, 78.51}, 
 {"PAN", "North America", "Panama", "2020-04-28", 6021., 242., 167., 2., 
  1395.44, 56.086, 38.704, 0.464, 28134., 913., 6.52, 0.212, 940., 0.218, 
  "tests performed", 93.52, 4.314768*^6, 55.133, 29.7, 7.918, 5.03, 
  22267.037, 2.2, 128.346, 8.33, 2.4, 9.9, "", 2.3, 78.51}, 
 {"PAN", "North America", "Panama", "2020-04-29", 6200., 179., 176., 9., 
  1436.925, 41.485, 40.79, 2.086, 29145., 1011., 6.755, 0.234, 920., 0.213, 
  "tests performed", 93.52, 4.314768*^6, 55.133, 29.7, 7.918, 5.03, 
  22267.037, 2.2, 128.346, 8.33, 2.4, 9.9, "", 2.3, 78.51}, 
 {"PAN", "North America", "Panama", "2020-04-30", 6378., 178., 178., 2., 
  1478.179, 41.254, 41.254, 0.464, 30029., 884., 6.96, 0.205, 984., 0.228, 
  "tests performed", 93.52, 4.314768*^6, 55.133, 29.7, 7.918, 5.03, 
  22267.037, 2.2, 128.346, 8.33, 2.4, 9.9, "", 2.3, 78.51}, 
 {"PAN", "North America", "Panama", "2020-05-01", 6532., 154., 188., 10., 
  1513.871, 35.691, 43.571, 2.318, 31077., 1048., 7.202, 0.243, 1025., 0.238, 
  "tests performed", 93.52, 4.314768*^6, 55.133, 29.7, 7.918, 5.03, 
  22267.037, 2.2, 128.346, 8.33, 2.4, 9.9, "", 2.3, 78.51}, 
 {"PAN", "North America", "Panama", "2020-05-02", 6720., 188., 192., 4., 
  1557.442, 43.571, 44.498, 0.927, 32544., 1467., 7.542, 0.34, 1089., 0.252, 
  "tests performed", 93.52, 4.314768*^6, 55.133, 29.7, 7.918, 5.03, 
  22267.037, 2.2, 128.346, 8.33, 2.4, 9.9, "", 2.3, 78.51}, 
 {"PAN", "North America", "Panama", "2020-05-03", 7090., 370., 197., 5., 
  1643.194, 85.752, 45.657, 1.159, 33540., 996., 7.773, 0.231, 1060., 0.246, 
  "tests performed", 93.52, 4.314768*^6, 55.133, 29.7, 7.918, 5.03, 
  22267.037, 2.2, 128.346, 8.33, 2.4, 9.9, "", 2.3, 78.51}, 
 {"PAN", "North America", "Panama", "2020-05-04", 7197., 107., 200., 3., 
  1667.992, 24.799, 46.352, 0.695, 34532., 992., 8.003, 0.23, 1044., 0.242, 
  "tests performed", 93.52, 4.314768*^6, 55.133, 29.7, 7.918, 5.03, 
  22267.037, 2.2, 128.346, 8.33, 2.4, 9.9, "", 2.3, 78.51}, 
 {"PAN", "North America", "Panama", "2020-05-05", 7387., 190., 203., 3., 
  1712.027, 44.035, 47.048, 0.695, 35447., 915., 8.215, 0.212, 1045., 0.242, 
  "tests performed", 93.52, 4.314768*^6, 55.133, 29.7, 7.918, 5.03, 
  22267.037, 2.2, 128.346, 8.33, 2.4, 9.9, "", 2.3, 78.51}, 
 {"PAN", "North America", "Panama", "2020-05-06", 7523., 136., 210., 7., 
  1743.547, 31.52, 48.67, 1.622, 36859., 1412., 8.543, 0.327, 1102., 0.255, 
  "tests performed", 93.52, 4.314768*^6, 55.133, 29.7, 7.918, 5.03, 
  22267.037, 2.2, 128.346, 8.33, 2.4, 9.9, "", 2.3, 78.51}, 
 {"PAN", "North America", "Panama", "2020-05-07", 7731., 208., 218., 8., 
  1791.753, 48.207, 50.524, 1.854, 37903., 1044., 8.784, 0.242, 1125., 0.261, 
  "tests performed", 93.52, 4.314768*^6, 55.133, 29.7, 7.918, 5.03, 
  22267.037, 2.2, 128.346, 8.33, 2.4, 9.9, "", 2.3, 78.51}, 
 {"PAN", "North America", "Panama", "2020-05-08", 7868., 137., 225., 7., 
  1823.505, 31.751, 52.146, 1.622, 39100., 1197., 9.062, 0.277, 1146., 0.266, 
  "tests performed", 93.52, 4.314768*^6, 55.133, 29.7, 7.918, 5.03, 
  22267.037, 2.2, 128.346, 8.33, 2.4, 9.9, "", 2.3, 78.51}, 
 {"PAN", "North America", "Panama", "2020-05-09", 8070., 202., 231., 6., 
  1870.321, 46.816, 53.537, 1.391, 40365., 1265., 9.355, 0.293, 1117., 0.259, 
  "tests performed", 93.52, 4.314768*^6, 55.133, 29.7, 7.918, 5.03, 
  22267.037, 2.2, 128.346, 8.33, 2.4, 9.9, "", 2.3, 78.51}, 
 {"PAN", "North America", "Panama", "2020-05-10", 8282., 212., 237., 6., 
  1919.454, 49.134, 54.928, 1.391, 41192., 827., 9.547, 0.192, 1093., 0.253, 
  "tests performed", 93.52, 4.314768*^6, 55.133, 29.7, 7.918, 5.03, 
  22267.037, 2.2, 128.346, 8.33, 2.4, 9.9, "", 2.3, 78.51}, 
 {"PAN", "North America", "Panama", "2020-05-11", 8448., 166., 244., 7., 
  1957.927, 38.473, 56.55, 1.622, 42172., 980., 9.774, 0.227, 1091., 0.253, 
  "tests performed", 93.52, 4.314768*^6, 55.133, 29.7, 7.918, 5.03, 
  22267.037, 2.2, 128.346, 8.33, 2.4, 9.9, "", 2.3, 78.51}, 
 {"PAN", "North America", "Panama", "2020-05-12", 8616., 168., 249., 5., 
  1996.863, 38.936, 57.709, 1.159, 44561., 2389., 10.328, 0.554, 1302., 
  0.302, "tests performed", 93.52, 4.314768*^6, 55.133, 29.7, 7.918, 5.03, 
  22267.037, 2.2, 128.346, 8.33, 2.4, 9.9, "", 2.3, 78.51}, 
 {"PAN", "North America", "Panama", "2020-05-13", 8783., 167., 252., 3., 
  2035.567, 38.704, 58.404, 0.695, "", "", "", "", 1147., 0.266, 
  "tests performed", 89.81, 4.314768*^6, 55.133, 29.7, 7.918, 5.03, 
  22267.037, 2.2, 128.346, 8.33, 2.4, 9.9, "", 2.3, 78.51}, 
 {"PAN", "North America", "Panama", "2020-05-14", 8944., 161., 256., 4., 
  2072.881, 37.314, 59.331, 0.927, 45221., "", 10.481, "", 1045., 0.242, 
  "tests performed", 89.81, 4.314768*^6, 55.133, 29.7, 7.918, 5.03, 
  22267.037, 2.2, 128.346, 8.33, 2.4, 9.9, "", 2.3, 78.51}, 
 {"PAN", "North America", "Panama", "2020-05-15", 9118., 174., 260., 4., 
  2113.207, 40.327, 60.258, 0.927, 46089., 868., 10.682, 0.201, 998., 0.231, 
  "tests performed", 89.81, 4.314768*^6, 55.133, 29.7, 7.918, 5.03, 
  22267.037, 2.2, 128.346, 8.33, 2.4, 9.9, "", 2.3, 78.51}, 
 {"PAN", "North America", "Panama", "2020-05-16", 9268., 150., 266., 6., 
  2147.972, 34.764, 61.649, 1.391, 47384., 1295., 10.982, 0.3, 1003., 0.232, 
  "tests performed", 89.81, 4.314768*^6, 55.133, 29.7, 7.918, 5.03, 
  22267.037, 2.2, 128.346, 8.33, 2.4, 9.9, "", 2.3, 78.51}, 
 {"PAN", "North America", "Panama", "2020-05-17", 9449., 181., 269., 3., 
  2189.921, 41.949, 62.344, 0.695, 48599., 1215., 11.263, 0.282, 1058., 
  0.245, "tests performed", 89.81, 4.314768*^6, 55.133, 29.7, 7.918, 5.03, 
  22267.037, 2.2, 128.346, 8.33, 2.4, 9.9, "", 2.3, 78.51}, 
 {"PAN", "North America", "Panama", "2020-05-18", 9606., 157., 275., 6., 
  2226.307, 36.387, 63.735, 1.391, 49312., 713., 11.429, 0.165, 1020., 0.236, 
  "tests performed", 89.81, 4.314768*^6, 55.133, 29.7, 7.918, 5.03, 
  22267.037, 2.2, 128.346, 8.33, 2.4, 9.9, "", 2.3, 78.51}, 
 {"PAN", "North America", "Panama", "2020-05-19", 9726., 120., 279., 4., 
  2254.119, 27.811, 64.662, 0.927, 50009., 697., 11.59, 0.162, 778., 0.18, 
  "tests performed", 89.81, 4.314768*^6, 55.133, 29.7, 7.918, 5.03, 
  22267.037, 2.2, 128.346, 8.33, 2.4, 9.9, "", 2.3, 78.51}, 
 {"PAN", "North America", "Panama", "2020-05-20", 9867., 141., 281., 2., 
  2286.797, 32.678, 65.125, 0.464, 50798., 789., 11.773, 0.183, 844., 0.196, 
  "tests performed", 89.81, 4.314768*^6, 55.133, 29.7, 7.918, 5.03, 
  22267.037, 2.2, 128.346, 8.33, 2.4, 9.9, "", 2.3, 78.51}, 
 {"PAN", "North America", "Panama", "2020-05-21", 9977., 110., 287., 6., 
  2312.291, 25.494, 66.516, 1.391, 52048., 1250., 12.063, 0.29, 975., 0.226, 
  "tests performed", 89.81, 4.314768*^6, 55.133, 29.7, 7.918, 5.03, 
  22267.037, 2.2, 128.346, 8.33, 2.4, 9.9, "", 2.3, 78.51}, 
 {"PAN", "North America", "Panama", "2020-05-22", 10116., 139., 291., 4., 
  2344.506, 32.215, 67.443, 0.927, 53073., 1025., 12.3, 0.238, 998., 0.231, 
  "tests performed", 89.81, 4.314768*^6, 55.133, 29.7, 7.918, 5.03, 
  22267.037, 2.2, 128.346, 8.33, 2.4, 9.9, "", 2.3, 78.51}, 
 {"PAN", "North America", "Panama", "2020-05-23", 10267., 151., 295., 4., 
  2379.502, 34.996, 68.37, 0.927, 54742., 1669., 12.687, 0.387, 1051., 0.244, 
  "tests performed", 89.81, 4.314768*^6, 55.133, 29.7, 7.918, 5.03, 
  22267.037, 2.2, 128.346, 8.33, 2.4, 9.9, "", 2.3, 78.51}, 
 {"PAN", "North America", "Panama", "2020-05-24", 10577., 310., 299., 4., 
  2451.348, 71.846, 69.297, 0.927, 56198., 1456., 13.025, 0.337, 1086., 
  0.252, "tests performed", 89.81, 4.314768*^6, 55.133, 29.7, 7.918, 5.03, 
  22267.037, 2.2, 128.346, 8.33, 2.4, 9.9, "", 2.3, 78.51}, 
 {"PAN", "North America", "Panama", "2020-05-25", 10926., 349., 306., 7., 
  2532.233, 80.885, 70.919, 1.622, 57254., 1056., 13.269, 0.245, 1135., 
  0.263, "tests performed", 89.81, 4.314768*^6, 55.133, 29.7, 7.918, 5.03, 
  22267.037, 2.2, 128.346, 8.33, 2.4, 9.9, "", 2.3, 78.51}, 
 {"PAN", "North America", "Panama", "2020-05-26", 11183., 257., 310., 4., 
  2591.796, 59.563, 71.846, 0.927, 58467., 1213., 13.55, 0.281, 1208., 0.28, 
  "tests performed", 89.81, 4.314768*^6, 55.133, 29.7, 7.918, 5.03, 
  22267.037, 2.2, 128.346, 8.33, 2.4, 9.9, "", 2.3, 78.51}, 
 {"PAN", "North America", "Panama", "2020-05-27", 11447., 264., 313., 3., 
  2652.982, 61.185, 72.542, 0.695, 59720., 1253., 13.841, 0.29, 1275., 0.295, 
  "tests performed", 89.81, 4.314768*^6, 55.133, 29.7, 7.918, 5.03, 
  22267.037, 2.2, 128.346, 8.33, 2.4, 9.9, "", 2.3, 78.51}, 
 {"PAN", "North America", "Panama", "2020-05-28", 11728., 281., 315., 2., 
  2718.107, 65.125, 73.005, 0.464, 60973., 1253., 14.131, 0.29, 1275., 0.295, 
  "tests performed", 89.81, 4.314768*^6, 55.133, 29.7, 7.918, 5.03, 
  22267.037, 2.2, 128.346, 8.33, 2.4, 9.9, "", 2.3, 78.51}, 
 {"PAN", "North America", "Panama", "2020-05-29", 12131., 403., 320., 5., 
  2811.507, 93.4, 74.164, 1.159, 62380., 1407., 14.457, 0.326, 1330., 0.308, 
  "tests performed", 89.81, 4.314768*^6, 55.133, 29.7, 7.918, 5.03, 
  22267.037, 2.2, 128.346, 8.33, 2.4, 9.9, "", 2.3, 78.51}, 
 {"PAN", "North America", "Panama", "2020-05-30", 12531., 400., 326., 6., 
  2904.212, 92.705, 75.554, 1.391, 63867., 1487., 14.802, 0.345, 1304., 
  0.302, "tests performed", 89.81, 4.314768*^6, 55.133, 29.7, 7.918, 5.03, 
  22267.037, 2.2, 128.346, 8.33, 2.4, 9.9, "", 2.3, 78.51}, 
 {"PAN", "North America", "Panama", "2020-05-31", 13018., 487., 330., 4., 
  3017.08, 112.868, 76.482, 0.927, 65337., 1470., 15.143, 0.341, 1306., 
  0.303, "tests performed", 89.81, 4.314768*^6, 55.133, 29.7, 7.918, 5.03, 
  22267.037, 2.2, 128.346, 8.33, 2.4, 9.9, "", 2.3, 78.51}, 
 {"PAN", "North America", "Panama", "2020-06-01", 13463., 445., 336., 6., 
  3120.214, 103.134, 77.872, 1.391, 66265., 928., 15.358, 0.215, 1287., 
  0.298, "tests performed", 89.81, 4.314768*^6, 55.133, 29.7, 7.918, 5.03, 
  22267.037, 2.2, 128.346, 8.33, 2.4, 9.9, "", 2.3, 78.51}, 
 {"PAN", "North America", "Panama", "2020-06-02", 13837., 374., 344., 8., 
  3206.893, 86.679, 79.726, 1.854, 67095., 830., 15.55, 0.192, 1233., 0.286, 
  "tests performed", 89.81, 4.314768*^6, 55.133, 29.7, 7.918, 5.03, 
  22267.037, 2.2, 128.346, 8.33, 2.4, 9.9, "", 2.3, 78.51}, 
 {"PAN", "North America", "Panama", "2020-06-03", 14095., 258., 352., 8., 
  3266.688, 59.795, 81.58, 1.854, 68714., 1619., 15.925, 0.375, 1285., 0.298, 
  "tests performed", 89.81, 4.314768*^6, 55.133, 29.7, 7.918, 5.03, 
  22267.037, 2.2, 128.346, 8.33, 2.4, 9.9, "", 2.3, 78.51}, 
 {"PAN", "North America", "Panama", "2020-06-04", 14609., 514., 357., 5., 
  3385.814, 119.126, 82.739, 1.159, 70245., 1531., 16.28, 0.355, 1325., 
  0.307, "tests performed", 89.81, 4.314768*^6, 55.133, 29.7, 7.918, 5.03, 
  22267.037, 2.2, 128.346, 8.33, 2.4, 9.9, "", 2.3, 78.51}, 
 {"PAN", "North America", "Panama", "2020-06-05", 15044., 435., 363., 6., 
  3486.63, 100.817, 84.13, 1.391, 71740., 1495., 16.627, 0.346, 1337., 0.31, 
  "tests performed", 89.81, 4.314768*^6, 55.133, 29.7, 7.918, 5.03, 
  22267.037, 2.2, 128.346, 8.33, 2.4, 9.9, "", 2.3, 78.51}, 
 {"PAN", "North America", "Panama", "2020-06-06", 15463., 419., 370., 7., 
  3583.738, 97.108, 85.752, 1.622, 73484., 1744., 17.031, 0.404, 1374., 
  0.318, "tests performed", 91.67, 4.314768*^6, 55.133, 29.7, 7.918, 5.03, 
  22267.037, 2.2, 128.346, 8.33, 2.4, 9.9, "", 2.3, 78.51}, 
 {"PAN", "North America", "Panama", "2020-06-07", 16004., 541., 386., 16., 
  3709.122, 125.383, 89.46, 3.708, 75057., 1573., 17.395, 0.365, 1389., 
  0.322, "tests performed", 83.33, 4.314768*^6, 55.133, 29.7, 7.918, 5.03, 
  22267.037, 2.2, 128.346, 8.33, 2.4, 9.9, "", 2.3, 78.51}, 
 {"PAN", "North America", "Panama", "2020-06-08", 16425., 421., 393., 7., 
  3806.694, 97.572, 91.083, 1.622, 76713., 1656., 17.779, 0.384, 1493., 
  0.346, "tests performed", 83.33, 4.314768*^6, 55.133, 29.7, 7.918, 5.03, 
  22267.037, 2.2, 128.346, 8.33, 2.4, 9.9, "", 2.3, 78.51}, 
 {"PAN", "North America", "Panama", "2020-06-09", 16854., 429., 398., 5., 
  3906.12, 99.426, 92.241, 1.159, 78132., 1419., 18.108, 0.329, 1577., 0.365, 
  "tests performed", 83.33, 4.314768*^6, 55.133, 29.7, 7.918, 5.03, 
  22267.037, 2.2, 128.346, 8.33, 2.4, 9.9, "", 2.3, 78.51}, 
 {"PAN", "North America", "Panama", "2020-06-10", 17233., 379., 403., 5., 
  3993.957, 87.838, 93.4, 1.159, 80173., 2041., 18.581, 0.473, 1637., 0.379, 
  "tests performed", 83.33, 4.314768*^6, 55.133, 29.7, 7.918, 5.03, 
  22267.037, 2.2, 128.346, 8.33, 2.4, 9.9, "", 2.3, 78.51}, 
 {"PAN", "North America", "Panama", "2020-06-11", 17889., 656., 413., 10., 
  4145.993, 152.036, 95.718, 2.318, 82391., 2218., 19.095, 0.514, 1735., 
  0.402, "tests performed", 83.33, 4.314768*^6, 55.133, 29.7, 7.918, 5.03, 
  22267.037, 2.2, 128.346, 8.33, 2.4, 9.9, "", 2.3, 78.51}, 
 {"PAN", "North America", "Panama", "2020-06-12", 18586., 697., 418., 5., 
  4307.532, 161.538, 96.877, 1.159, 84420., 2029., 19.565, 0.47, 1811., 0.42, 
  "tests performed", 83.33, 4.314768*^6, 55.133, 29.7, 7.918, 5.03, 
  22267.037, 2.2, 128.346, 8.33, 2.4, 9.9, "", 2.3, 78.51}, 
 {"PAN", "North America", "Panama", "2020-06-13", 19211., 625., 421., 3., 
  4452.383, 144.851, 97.572, 0.695, 87086., 2666., 20.183, 0.618, 1943., 
  0.45, "tests performed", 83.33, 4.314768*^6, 55.133, 29.7, 7.918, 5.03, 
  22267.037, 2.2, 128.346, 8.33, 2.4, 9.9, "", 2.3, 78.51}, 
 {"PAN", "North America", "Panama", "2020-06-14", 20059., 848., 429., 8., 
  4648.917, 196.534, 99.426, 1.854, 88966., 1880., 20.619, 0.436, 1987., 
  0.461, "tests performed", 83.33, 4.314768*^6, 55.133, 29.7, 7.918, 5.03, 
  22267.037, 2.2, 128.346, 8.33, 2.4, 9.9, "", 2.3, 78.51}, 
 {"PAN", "North America", "Panama", "2020-06-15", 20686., 627., 437., 8., 
  4794.232, 145.315, 101.28, 1.854, 90950., 1984., 21.079, 0.46, 2034., 
  0.471, "tests performed", 83.33, 4.314768*^6, 55.133, 29.7, 7.918, 5.03, 
  22267.037, 2.2, 128.346, 8.33, 2.4, 9.9, "", 2.3, 78.51}, 
 {"PAN", "North America", "Panama", "2020-06-16", 21422., 736., 448., 11., 
  4964.809, 170.577, 103.829, 2.549, 92595., 1645., 21.46, 0.381, 2066., 
  0.479, "tests performed", 83.33, 4.314768*^6, 55.133, 29.7, 7.918, 5.03, 
  22267.037, 2.2, 128.346, 8.33, 2.4, 9.9, "", 2.3, 78.51}, 
 {"PAN", "North America", "Panama", "2020-06-17", 21962., 540., 457., 9., 
  5089.961, 125.152, 105.915, 2.086, 94681., 2086., 21.943, 0.483, 2073., 
  0.48, "tests performed", 83.33, 4.314768*^6, 55.133, 29.7, 7.918, 5.03, 
  22267.037, 2.2, 128.346, 8.33, 2.4, 9.9, "", 2.3, 78.51}, 
 {"PAN", "North America", "Panama", "2020-06-18", 22597., 635., 470., 13., 
  5237.13, 147.169, 108.928, 3.013, 97130., 2449., 22.511, 0.568, 2106., 
  0.488, "tests performed", 83.33, 4.314768*^6, 55.133, 29.7, 7.918, 5.03, 
  22267.037, 2.2, 128.346, 8.33, 2.4, 9.9, "", 2.3, 78.51}, 
 {"PAN", "North America", "Panama", "2020-06-19", 23351., 754., 475., 5., 
  5411.878, 174.749, 110.087, 1.159, 99950., 2820., 23.165, 0.654, 2219., 
  0.514, "tests performed", 83.33, 4.314768*^6, 55.133, 29.7, 7.918, 5.03, 
  22267.037, 2.2, 128.346, 8.33, 2.4, 9.9, "", 2.3, 78.51}, 
 {"PAN", "North America", "Panama", "2020-06-20", 24274., 923., 485., 10., 
  5625.795, 213.916, 112.405, 2.318, 102716., 2766., 23.806, 0.641, 2233., 
  0.518, "tests performed", 83.33, 4.314768*^6, 55.133, 29.7, 7.918, 5.03, 
  22267.037, 2.2, 128.346, 8.33, 2.4, 9.9, "", 2.3, 78.51}, 
 {"PAN", "North America", "Panama", "2020-06-21", 25222., 948., 493., 8., 
  5845.505, 219.711, 114.259, 1.854, 105126., 2410., 24.364, 0.559, 2309., 
  0.535, "tests performed", 83.33, 4.314768*^6, 55.133, 29.7, 7.918, 5.03, 
  22267.037, 2.2, 128.346, 8.33, 2.4, 9.9, "", 2.3, 78.51}, 
 {"PAN", "North America", "Panama", "2020-06-22", 26030., 808., 501., 8., 
  6032.769, 187.264, 116.113, 1.854, 107201., 2075., 24.845, 0.481, 2322., 
  0.538, "tests performed", 83.33, 4.314768*^6, 55.133, 29.7, 7.918, 5.03, 
  22267.037, 2.2, 128.346, 8.33, 2.4, 9.9, "", 2.3, 78.51}, 
 {"PAN", "North America", "Panama", "2020-06-23", 26752., 722., 521., 20., 
  6200.102, 167.332, 120.748, 4.635, 108902., 1701., 25.239, 0.394, 2330., 
  0.54, "tests performed", 83.33, 4.314768*^6, 55.133, 29.7, 7.918, 5.03, 
  22267.037, 2.2, 128.346, 8.33, 2.4, 9.9, "", 2.3, 78.51}, 
 {"PAN", "North America", "Panama", "2020-06-24", 27314., 562., 536., 15., 
  6330.352, 130.25, 124.225, 3.476, 111197., 2295., 25.771, 0.532, 2359., 
  0.547, "tests performed", 83.33, 4.314768*^6, 55.133, 29.7, 7.918, 5.03, 
  22267.037, 2.2, 128.346, 8.33, 2.4, 9.9, "", 2.3, 78.51}, 
 {"PAN", "North America", "Panama", "2020-06-25", 28030., 716., 547., 11., 
  6496.294, 165.942, 126.774, 2.549, 114421., 3224., 26.518, 0.747, 2470., 
  0.572, "tests performed", 83.33, 4.314768*^6, 55.133, 29.7, 7.918, 5.03, 
  22267.037, 2.2, 128.346, 8.33, 2.4, 9.9, "", 2.3, 78.51}, 
 {"PAN", "North America", "Panama", "2020-06-26", 29037., 1007., 564., 17., 
  6729.678, 233.385, 130.714, 3.94, 117450., 3029., 27.22, 0.702, 2500., 
  0.579, "tests performed", 83.33, 4.314768*^6, 55.133, 29.7, 7.918, 5.03, 
  22267.037, 2.2, 128.346, 8.33, 2.4, 9.9, "", 2.3, 78.51}, 
 {"PAN", "North America", "Panama", "2020-06-27", 29905., 868., 575., 11., 
  6930.848, 201.17, 133.263, 2.549, 119801., 2351., 27.765, 0.545, 2441., 
  0.566, "tests performed", 83.33, 4.314768*^6, 55.133, 29.7, 7.918, 5.03, 
  22267.037, 2.2, 128.346, 8.33, 2.4, 9.9, "", 2.3, 78.51}, 
 {"PAN", "North America", "Panama", "2020-06-28", 30658., 753., 592., 17., 
  7105.365, 174.517, 137.203, 3.94, 122709., 2908., 28.439, 0.674, 2512., 
  0.582, "tests performed", 83.33, 4.314768*^6, 55.133, 29.7, 7.918, 5.03, 
  22267.037, 2.2, 128.346, 8.33, 2.4, 9.9, "", 2.3, 78.51}, 
 {"PAN", "North America", "Panama", "2020-06-29", 31686., 1028., 604., 12., 
  7343.616, 238.252, 139.984, 2.781, 125909., 3200., 29.181, 0.742, 2673., 
  0.62, "tests performed", "", 4.314768*^6, 55.133, 29.7, 7.918, 5.03, 
  22267.037, 2.2, 128.346, 8.33, 2.4, 9.9, "", 2.3, 78.51}, 
 {"PAN", "North America", "Panama", "2020-06-30", 32785., 1099., 620., 16., 
  7598.323, 254.707, 143.693, 3.708, 127886., 1977., 29.639, 0.458, 2712., 
  0.629, "tests performed", "", 4.314768*^6, 55.133, 29.7, 7.918, 5.03, 
  22267.037, 2.2, 128.346, 8.33, 2.4, 9.9, "", 2.3, 78.51}, 
 {"PAN", "North America", "Panama", "2020-07-01", 33550., 765., 631., 11., 
  7775.621, 177.298, 146.242, 2.549, 130556., 2670., 30.258, 0.619, 2766., 
  0.641, "tests performed", "", 4.314768*^6, 55.133, 29.7, 7.918, 5.03, 
  22267.037, 2.2, 128.346, 8.33, 2.4, 9.9, "", 2.3, 78.51}, 
 {"PAN", "North America", "Panama", "2020-07-02", 34463., 913., 645., 14., 
  7987.22, 211.599, 149.487, 3.245, 132903., 2347., 30.802, 0.544, 2640., 
  0.612, "tests performed", "", 4.314768*^6, 55.133, 29.7, 7.918, 5.03, 
  22267.037, 2.2, 128.346, 8.33, 2.4, 9.9, "", 2.3, 78.51}, 
 {"PAN", "North America", "Panama", "2020-07-03", 35237., 774., 667., 22., 
  8166.604, 179.384, 154.585, 5.099, 135164., 2261., 31.326, 0.524, 2531., 
  0.587, "tests performed", "", 4.314768*^6, 55.133, 29.7, 7.918, 5.03, 
  22267.037, 2.2, 128.346, 8.33, 2.4, 9.9, "", 2.3, 78.51}, 
 {"PAN", "North America", "Panama", "2020-07-04", 35995., 758., 698., 31., 
  8342.279, 175.676, 161.77, 7.185, 140801., 5637., 32.632, 1.306, 3000., 
  0.695, "tests performed", "", 4.314768*^6, 55.133, 29.7, 7.918, 5.03, 
  22267.037, 2.2, 128.346, 8.33, 2.4, 9.9, "", 2.3, 78.51}, 
 {"PAN", "North America", "Panama", "2020-07-05", 36983., 988., 720., 22., 
  8571.26, 228.981, 166.869, 5.099, "", "", "", "", "", "", "", "", 
  4.314768*^6, 55.133, 29.7, 7.918, 5.03, 22267.037, 2.2, 128.346, 8.33, 2.4, 
  9.9, "", 2.3, 78.51}, {"PAN", "North America", "Panama", "2020-07-06", 
  38149., 1166., 747., 27., 8841.495, 270.235, 173.126, 6.258, "", "", "", 
  "", "", "", "", "", 4.314768*^6, 55.133, 29.7, 7.918, 5.03, 22267.037, 2.2, 
  128.346, 8.33, 2.4, 9.9, "", 2.3, 78.51}, {"PAN", "North America", 
  "Panama", "2020-07-07", 39334., 1185., 770., 23., 9116.133, 274.638, 
  178.457, 5.331, "", "", "", "", "", "", "", "", 4.314768*^6, 55.133, 29.7, 
  7.918, 5.03, 22267.037, 2.2, 128.346, 8.33, 2.4, 9.9, "", 2.3, 78.51}, 
 {"PAN", "North America", "Panama", "2020-07-08", 40291., 957., 799., 29., 
  9337.93, 221.796, 185.178, 6.721, "", "", "", "", "", "", "", "", 
  4.314768*^6, 55.133, 29.7, 7.918, 5.03, 22267.037, 2.2, 128.346, 8.33, 2.4, 
  9.9, "", 2.3, 78.51}, {"PNG", "Oceania", "Papua New Guinea", "2020-03-21", 
  1., 1., 0., 0., 0.112, 0.112, 0., 0., "", "", "", "", "", "", "", 22.22, 
  8.947027*^6, 18.22, 22.6, 3.808, 2.142, 3823.194, "", 561.494, 17.65, 23.5, 
  48.8, "", "", 64.5}, {"PNG", "Oceania", "Papua New Guinea", "2020-03-22", 
  1., 0., 0., 0., 0.112, 0., 0., 0., "", "", "", "", "", "", "", 22.22, 
  8.947027*^6, 18.22, 22.6, 3.808, 2.142, 3823.194, "", 561.494, 17.65, 23.5, 
  48.8, "", "", 64.5}, {"PNG", "Oceania", "Papua New Guinea", "2020-03-23", 
  1., 0., 0., 0., 0.112, 0., 0., 0., "", "", "", "", "", "", "", 33.33, 
  8.947027*^6, 18.22, 22.6, 3.808, 2.142, 3823.194, "", 561.494, 17.65, 23.5, 
  48.8, "", "", 64.5}, {"PNG", "Oceania", "Papua New Guinea", "2020-03-24", 
  1., 0., 0., 0., 0.112, 0., 0., 0., "", "", "", "", "", "", "", 74.07, 
  8.947027*^6, 18.22, 22.6, 3.808, 2.142, 3823.194, "", 561.494, 17.65, 23.5, 
  48.8, "", "", 64.5}, {"PNG", "Oceania", "Papua New Guinea", "2020-03-25", 
  1., 0., 0., 0., 0.112, 0., 0., 0., "", "", "", "", "", "", "", 74.07, 
  8.947027*^6, 18.22, 22.6, 3.808, 2.142, 3823.194, "", 561.494, 17.65, 23.5, 
  48.8, "", "", 64.5}, {"PNG", "Oceania", "Papua New Guinea", "2020-03-26", 
  1., 0., 0., 0., 0.112, 0., 0., 0., "", "", "", "", "", "", "", 74.07, 
  8.947027*^6, 18.22, 22.6, 3.808, 2.142, 3823.194, "", 561.494, 17.65, 23.5, 
  48.8, "", "", 64.5}, {"PNG", "Oceania", "Papua New Guinea", "2020-03-27", 
  1., 0., 0., 0., 0.112, 0., 0., 0., "", "", "", "", "", "", "", 74.07, 
  8.947027*^6, 18.22, 22.6, 3.808, 2.142, 3823.194, "", 561.494, 17.65, 23.5, 
  48.8, "", "", 64.5}, {"PNG", "Oceania", "Papua New Guinea", "2020-03-28", 
  1., 0., 0., 0., 0.112, 0., 0., 0., "", "", "", "", "", "", "", 74.07, 
  8.947027*^6, 18.22, 22.6, 3.808, 2.142, 3823.194, "", 561.494, 17.65, 23.5, 
  48.8, "", "", 64.5}, {"PNG", "Oceania", "Papua New Guinea", "2020-03-29", 
  1., 0., 0., 0., 0.112, 0., 0., 0., "", "", "", "", "", "", "", 74.07, 
  8.947027*^6, 18.22, 22.6, 3.808, 2.142, 3823.194, "", 561.494, 17.65, 23.5, 
  48.8, "", "", 64.5}, {"PNG", "Oceania", "Papua New Guinea", "2020-03-30", 
  1., 0., 0., 0., 0.112, 0., 0., 0., "", "", "", "", "", "", "", 74.07, 
  8.947027*^6, 18.22, 22.6, 3.808, 2.142, 3823.194, "", 561.494, 17.65, 23.5, 
  48.8, "", "", 64.5}, {"PNG", "Oceania", "Papua New Guinea", "2020-03-31", 
  1., 0., 0., 0., 0.112, 0., 0., 0., "", "", "", "", "", "", "", 74.07, 
  8.947027*^6, 18.22, 22.6, 3.808, 2.142, 3823.194, "", 561.494, 17.65, 23.5, 
  48.8, "", "", 64.5}, {"PNG", "Oceania", "Papua New Guinea", "2020-04-01", 
  1., 0., 0., 0., 0.112, 0., 0., 0., "", "", "", "", "", "", "", 74.07, 
  8.947027*^6, 18.22, 22.6, 3.808, 2.142, 3823.194, "", 561.494, 17.65, 23.5, 
  48.8, "", "", 64.5}, {"PNG", "Oceania", "Papua New Guinea", "2020-04-02", 
  1., 0., 0., 0., 0.112, 0., 0., 0., "", "", "", "", "", "", "", 74.07, 
  8.947027*^6, 18.22, 22.6, 3.808, 2.142, 3823.194, "", 561.494, 17.65, 23.5, 
  48.8, "", "", 64.5}, {"PNG", "Oceania", "Papua New Guinea", "2020-04-03", 
  1., 0., 0., 0., 0.112, 0., 0., 0., "", "", "", "", "", "", "", 74.07, 
  8.947027*^6, 18.22, 22.6, 3.808, 2.142, 3823.194, "", 561.494, 17.65, 23.5, 
  48.8, "", "", 64.5}, {"PNG", "Oceania", "Papua New Guinea", "2020-04-04", 
  1., 0., 0., 0., 0.112, 0., 0., 0., "", "", "", "", "", "", "", 74.07, 
  8.947027*^6, 18.22, 22.6, 3.808, 2.142, 3823.194, "", 561.494, 17.65, 23.5, 
  48.8, "", "", 64.5}, {"PNG", "Oceania", "Papua New Guinea", "2020-04-05", 
  1., 0., 0., 0., 0.112, 0., 0., 0., "", "", "", "", "", "", "", 74.07, 
  8.947027*^6, 18.22, 22.6, 3.808, 2.142, 3823.194, "", 561.494, 17.65, 23.5, 
  48.8, "", "", 64.5}, {"PNG", "Oceania", "Papua New Guinea", "2020-04-06", 
  1., 0., 0., 0., 0.112, 0., 0., 0., "", "", "", "", "", "", "", 74.07, 
  8.947027*^6, 18.22, 22.6, 3.808, 2.142, 3823.194, "", 561.494, 17.65, 23.5, 
  48.8, "", "", 64.5}, {"PNG", "Oceania", "Papua New Guinea", "2020-04-07", 
  1., 0., 0., 0., 0.112, 0., 0., 0., "", "", "", "", "", "", "", 65.74, 
  8.947027*^6, 18.22, 22.6, 3.808, 2.142, 3823.194, "", 561.494, 17.65, 23.5, 
  48.8, "", "", 64.5}, {"PNG", "Oceania", "Papua New Guinea", "2020-04-08", 
  2., 1., 0., 0., 0.224, 0.112, 0., 0., "", "", "", "", "", "", "", 76.85, 
  8.947027*^6, 18.22, 22.6, 3.808, 2.142, 3823.194, "", 561.494, 17.65, 23.5, 
  48.8, "", "", 64.5}, {"PNG", "Oceania", "Papua New Guinea", "2020-04-09", 
  2., 0., 0., 0., 0.224, 0., 0., 0., "", "", "", "", "", "", "", 82.41, 
  8.947027*^6, 18.22, 22.6, 3.808, 2.142, 3823.194, "", 561.494, 17.65, 23.5, 
  48.8, "", "", 64.5}, {"PNG", "Oceania", "Papua New Guinea", "2020-04-10", 
  2., 0., 0., 0., 0.224, 0., 0., 0., "", "", "", "", "", "", "", 82.41, 
  8.947027*^6, 18.22, 22.6, 3.808, 2.142, 3823.194, "", 561.494, 17.65, 23.5, 
  48.8, "", "", 64.5}, {"PNG", "Oceania", "Papua New Guinea", "2020-04-11", 
  2., 0., 0., 0., 0.224, 0., 0., 0., "", "", "", "", "", "", "", 82.41, 
  8.947027*^6, 18.22, 22.6, 3.808, 2.142, 3823.194, "", 561.494, 17.65, 23.5, 
  48.8, "", "", 64.5}, {"PNG", "Oceania", "Papua New Guinea", "2020-04-12", 
  2., 0., 0., 0., 0.224, 0., 0., 0., "", "", "", "", "", "", "", 82.41, 
  8.947027*^6, 18.22, 22.6, 3.808, 2.142, 3823.194, "", 561.494, 17.65, 23.5, 
  48.8, "", "", 64.5}, {"PNG", "Oceania", "Papua New Guinea", "2020-04-13", 
  2., 0., 0., 0., 0.224, 0., 0., 0., "", "", "", "", "", "", "", 82.41, 
  8.947027*^6, 18.22, 22.6, 3.808, 2.142, 3823.194, "", 561.494, 17.65, 23.5, 
  48.8, "", "", 64.5}, {"PNG", "Oceania", "Papua New Guinea", "2020-04-14", 
  2., 0., 0., 0., 0.224, 0., 0., 0., "", "", "", "", "", "", "", 76.85, 
  8.947027*^6, 18.22, 22.6, 3.808, 2.142, 3823.194, "", 561.494, 17.65, 23.5, 
  48.8, "", "", 64.5}, {"PNG", "Oceania", "Papua New Guinea", "2020-04-15", 
  2., 0., 0., 0., 0.224, 0., 0., 0., "", "", "", "", "", "", "", 76.85, 
  8.947027*^6, 18.22, 22.6, 3.808, 2.142, 3823.194, "", 561.494, 17.65, 23.5, 
  48.8, "", "", 64.5}, {"PNG", "Oceania", "Papua New Guinea", "2020-04-16", 
  2., 0., 0., 0., 0.224, 0., 0., 0., "", "", "", "", "", "", "", 83.8, 
  8.947027*^6, 18.22, 22.6, 3.808, 2.142, 3823.194, "", 561.494, 17.65, 23.5, 
  48.8, "", "", 64.5}, {"PNG", "Oceania", "Papua New Guinea", "2020-04-17", 
  7., 5., 0., 0., 0.782, 0.559, 0., 0., "", "", "", "", "", "", "", 83.8, 
  8.947027*^6, 18.22, 22.6, 3.808, 2.142, 3823.194, "", 561.494, 17.65, 23.5, 
  48.8, "", "", 64.5}, {"PNG", "Oceania", "Papua New Guinea", "2020-04-18", 
  7., 0., 0., 0., 0.782, 0., 0., 0., "", "", "", "", "", "", "", 83.8, 
  8.947027*^6, 18.22, 22.6, 3.808, 2.142, 3823.194, "", 561.494, 17.65, 23.5, 
  48.8, "", "", 64.5}, {"PNG", "Oceania", "Papua New Guinea", "2020-04-19", 
  7., 0., 0., 0., 0.782, 0., 0., 0., "", "", "", "", "", "", "", 83.8, 
  8.947027*^6, 18.22, 22.6, 3.808, 2.142, 3823.194, "", 561.494, 17.65, 23.5, 
  48.8, "", "", 64.5}, {"PNG", "Oceania", "Papua New Guinea", "2020-04-20", 
  7., 0., 0., 0., 0.782, 0., 0., 0., "", "", "", "", "", "", "", 83.8, 
  8.947027*^6, 18.22, 22.6, 3.808, 2.142, 3823.194, "", 561.494, 17.65, 23.5, 
  48.8, "", "", 64.5}, {"PNG", "Oceania", "Papua New Guinea", "2020-04-21", 
  7., 0., 0., 0., 0.782, 0., 0., 0., "", "", "", "", "", "", "", 83.8, 
  8.947027*^6, 18.22, 22.6, 3.808, 2.142, 3823.194, "", 561.494, 17.65, 23.5, 
  48.8, "", "", 64.5}, {"PNG", "Oceania", "Papua New Guinea", "2020-04-22", 
  7., 0., 0., 0., 0.782, 0., 0., 0., "", "", "", "", "", "", "", 83.8, 
  8.947027*^6, 18.22, 22.6, 3.808, 2.142, 3823.194, "", 561.494, 17.65, 23.5, 
  48.8, "", "", 64.5}, {"PNG", "Oceania", "Papua New Guinea", "2020-04-23", 
  8., 1., 0., 0., 0.894, 0.112, 0., 0., "", "", "", "", "", "", "", 83.8, 
  8.947027*^6, 18.22, 22.6, 3.808, 2.142, 3823.194, "", 561.494, 17.65, 23.5, 
  48.8, "", "", 64.5}, {"PNG", "Oceania", "Papua New Guinea", "2020-04-24", 
  8., 0., 0., 0., 0.894, 0., 0., 0., "", "", "", "", "", "", "", 83.8, 
  8.947027*^6, 18.22, 22.6, 3.808, 2.142, 3823.194, "", 561.494, 17.65, 23.5, 
  48.8, "", "", 64.5}, {"PNG", "Oceania", "Papua New Guinea", "2020-04-25", 
  8., 0., 0., 0., 0.894, 0., 0., 0., "", "", "", "", "", "", "", 78.24, 
  8.947027*^6, 18.22, 22.6, 3.808, 2.142, 3823.194, "", 561.494, 17.65, 23.5, 
  48.8, "", "", 64.5}, {"PNG", "Oceania", "Papua New Guinea", "2020-04-26", 
  8., 0., 0., 0., 0.894, 0., 0., 0., "", "", "", "", "", "", "", 78.24, 
  8.947027*^6, 18.22, 22.6, 3.808, 2.142, 3823.194, "", 561.494, 17.65, 23.5, 
  48.8, "", "", 64.5}, {"PNG", "Oceania", "Papua New Guinea", "2020-04-27", 
  8., 0., 0., 0., 0.894, 0., 0., 0., "", "", "", "", "", "", "", 70.83, 
  8.947027*^6, 18.22, 22.6, 3.808, 2.142, 3823.194, "", 561.494, 17.65, 23.5, 
  48.8, "", "", 64.5}, {"PNG", "Oceania", "Papua New Guinea", "2020-04-28", 
  8., 0., 0., 0., 0.894, 0., 0., 0., "", "", "", "", "", "", "", 70.83, 
  8.947027*^6, 18.22, 22.6, 3.808, 2.142, 3823.194, "", 561.494, 17.65, 23.5, 
  48.8, "", "", 64.5}, {"PNG", "Oceania", "Papua New Guinea", "2020-04-29", 
  8., 0., 0., 0., 0.894, 0., 0., 0., "", "", "", "", "", "", "", 70.83, 
  8.947027*^6, 18.22, 22.6, 3.808, 2.142, 3823.194, "", 561.494, 17.65, 23.5, 
  48.8, "", "", 64.5}, {"PNG", "Oceania", "Papua New Guinea", "2020-04-30", 
  8., 0., 0., 0., 0.894, 0., 0., 0., "", "", "", "", "", "", "", 70.83, 
  8.947027*^6, 18.22, 22.6, 3.808, 2.142, 3823.194, "", 561.494, 17.65, 23.5, 
  48.8, "", "", 64.5}, {"PNG", "Oceania", "Papua New Guinea", "2020-05-01", 
  8., 0., 0., 0., 0.894, 0., 0., 0., "", "", "", "", "", "", "", 68.06, 
  8.947027*^6, 18.22, 22.6, 3.808, 2.142, 3823.194, "", 561.494, 17.65, 23.5, 
  48.8, "", "", 64.5}, {"PNG", "Oceania", "Papua New Guinea", "2020-05-02", 
  8., 0., 0., 0., 0.894, 0., 0., 0., "", "", "", "", "", "", "", 68.06, 
  8.947027*^6, 18.22, 22.6, 3.808, 2.142, 3823.194, "", 561.494, 17.65, 23.5, 
  48.8, "", "", 64.5}, {"PNG", "Oceania", "Papua New Guinea", "2020-05-03", 
  8., 0., 0., 0., 0.894, 0., 0., 0., "", "", "", "", "", "", "", 68.06, 
  8.947027*^6, 18.22, 22.6, 3.808, 2.142, 3823.194, "", 561.494, 17.65, 23.5, 
  48.8, "", "", 64.5}, {"PNG", "Oceania", "Papua New Guinea", "2020-05-04", 
  8., 0., 0., 0., 0.894, 0., 0., 0., "", "", "", "", "", "", "", 60.65, 
  8.947027*^6, 18.22, 22.6, 3.808, 2.142, 3823.194, "", 561.494, 17.65, 23.5, 
  48.8, "", "", 64.5}, {"PNG", "Oceania", "Papua New Guinea", "2020-05-05", 
  8., 0., 0., 0., 0.894, 0., 0., 0., "", "", "", "", "", "", "", 60.65, 
  8.947027*^6, 18.22, 22.6, 3.808, 2.142, 3823.194, "", 561.494, 17.65, 23.5, 
  48.8, "", "", 64.5}, {"PNG", "Oceania", "Papua New Guinea", "2020-05-06", 
  8., 0., 0., 0., 0.894, 0., 0., 0., "", "", "", "", "", "", "", 60.65, 
  8.947027*^6, 18.22, 22.6, 3.808, 2.142, 3823.194, "", 561.494, 17.65, 23.5, 
  48.8, "", "", 64.5}, {"PNG", "Oceania", "Papua New Guinea", "2020-05-07", 
  8., 0., 0., 0., 0.894, 0., 0., 0., "", "", "", "", "", "", "", 60.65, 
  8.947027*^6, 18.22, 22.6, 3.808, 2.142, 3823.194, "", 561.494, 17.65, 23.5, 
  48.8, "", "", 64.5}, {"PNG", "Oceania", "Papua New Guinea", "2020-05-08", 
  8., 0., 0., 0., 0.894, 0., 0., 0., "", "", "", "", "", "", "", 60.65, 
  8.947027*^6, 18.22, 22.6, 3.808, 2.142, 3823.194, "", 561.494, 17.65, 23.5, 
  48.8, "", "", 64.5}, {"PNG", "Oceania", "Papua New Guinea", "2020-05-09", 
  8., 0., 0., 0., 0.894, 0., 0., 0., "", "", "", "", "", "", "", 60.65, 
  8.947027*^6, 18.22, 22.6, 3.808, 2.142, 3823.194, "", 561.494, 17.65, 23.5, 
  48.8, "", "", 64.5}, {"PNG", "Oceania", "Papua New Guinea", "2020-05-10", 
  8., 0., 0., 0., 0.894, 0., 0., 0., "", "", "", "", "", "", "", 60.65, 
  8.947027*^6, 18.22, 22.6, 3.808, 2.142, 3823.194, "", 561.494, 17.65, 23.5, 
  48.8, "", "", 64.5}, {"PNG", "Oceania", "Papua New Guinea", "2020-05-11", 
  8., 0., 0., 0., 0.894, 0., 0., 0., "", "", "", "", "", "", "", 60.65, 
  8.947027*^6, 18.22, 22.6, 3.808, 2.142, 3823.194, "", 561.494, 17.65, 23.5, 
  48.8, "", "", 64.5}, {"PNG", "Oceania", "Papua New Guinea", "2020-05-12", 
  8., 0., 0., 0., 0.894, 0., 0., 0., "", "", "", "", "", "", "", 60.65, 
  8.947027*^6, 18.22, 22.6, 3.808, 2.142, 3823.194, "", 561.494, 17.65, 23.5, 
  48.8, "", "", 64.5}, {"PNG", "Oceania", "Papua New Guinea", "2020-05-13", 
  8., 0., 0., 0., 0.894, 0., 0., 0., "", "", "", "", "", "", "", 52.31, 
  8.947027*^6, 18.22, 22.6, 3.808, 2.142, 3823.194, "", 561.494, 17.65, 23.5, 
  48.8, "", "", 64.5}, {"PNG", "Oceania", "Papua New Guinea", "2020-05-14", 
  8., 0., 0., 0., 0.894, 0., 0., 0., "", "", "", "", "", "", "", 52.31, 
  8.947027*^6, 18.22, 22.6, 3.808, 2.142, 3823.194, "", 561.494, 17.65, 23.5, 
  48.8, "", "", 64.5}, {"PNG", "Oceania", "Papua New Guinea", "2020-05-15", 
  8., 0., 0., 0., 0.894, 0., 0., 0., "", "", "", "", "", "", "", 52.31, 
  8.947027*^6, 18.22, 22.6, 3.808, 2.142, 3823.194, "", 561.494, 17.65, 23.5, 
  48.8, "", "", 64.5}, {"PNG", "Oceania", "Papua New Guinea", "2020-05-16", 
  8., 0., 0., 0., 0.894, 0., 0., 0., "", "", "", "", "", "", "", 52.31, 
  8.947027*^6, 18.22, 22.6, 3.808, 2.142, 3823.194, "", 561.494, 17.65, 23.5, 
  48.8, "", "", 64.5}, {"PNG", "Oceania", "Papua New Guinea", "2020-05-17", 
  8., 0., 0., 0., 0.894, 0., 0., 0., "", "", "", "", "", "", "", 52.31, 
  8.947027*^6, 18.22, 22.6, 3.808, 2.142, 3823.194, "", 561.494, 17.65, 23.5, 
  48.8, "", "", 64.5}, {"PNG", "Oceania", "Papua New Guinea", "2020-05-18", 
  8., 0., 0., 0., 0.894, 0., 0., 0., "", "", "", "", "", "", "", 52.31, 
  8.947027*^6, 18.22, 22.6, 3.808, 2.142, 3823.194, "", 561.494, 17.65, 23.5, 
  48.8, "", "", 64.5}, {"PNG", "Oceania", "Papua New Guinea", "2020-05-19", 
  8., 0., 0., 0., 0.894, 0., 0., 0., "", "", "", "", "", "", "", 52.31, 
  8.947027*^6, 18.22, 22.6, 3.808, 2.142, 3823.194, "", 561.494, 17.65, 23.5, 
  48.8, "", "", 64.5}, {"PNG", "Oceania", "Papua New Guinea", "2020-05-20", 
  8., 0., 0., 0., 0.894, 0., 0., 0., "", "", "", "", "", "", "", 52.31, 
  8.947027*^6, 18.22, 22.6, 3.808, 2.142, 3823.194, "", 561.494, 17.65, 23.5, 
  48.8, "", "", 64.5}, {"PNG", "Oceania", "Papua New Guinea", "2020-05-21", 
  8., 0., 0., 0., 0.894, 0., 0., 0., "", "", "", "", "", "", "", 52.31, 
  8.947027*^6, 18.22, 22.6, 3.808, 2.142, 3823.194, "", 561.494, 17.65, 23.5, 
  48.8, "", "", 64.5}, {"PNG", "Oceania", "Papua New Guinea", "2020-05-22", 
  8., 0., 0., 0., 0.894, 0., 0., 0., "", "", "", "", "", "", "", 52.31, 
  8.947027*^6, 18.22, 22.6, 3.808, 2.142, 3823.194, "", 561.494, 17.65, 23.5, 
  48.8, "", "", 64.5}, {"PNG", "Oceania", "Papua New Guinea", "2020-05-23", 
  8., 0., 0., 0., 0.894, 0., 0., 0., "", "", "", "", "", "", "", 52.31, 
  8.947027*^6, 18.22, 22.6, 3.808, 2.142, 3823.194, "", 561.494, 17.65, 23.5, 
  48.8, "", "", 64.5}, {"PNG", "Oceania", "Papua New Guinea", "2020-05-24", 
  8., 0., 0., 0., 0.894, 0., 0., 0., "", "", "", "", "", "", "", 52.31, 
  8.947027*^6, 18.22, 22.6, 3.808, 2.142, 3823.194, "", 561.494, 17.65, 23.5, 
  48.8, "", "", 64.5}, {"PNG", "Oceania", "Papua New Guinea", "2020-05-25", 
  8., 0., 0., 0., 0.894, 0., 0., 0., "", "", "", "", "", "", "", 52.31, 
  8.947027*^6, 18.22, 22.6, 3.808, 2.142, 3823.194, "", 561.494, 17.65, 23.5, 
  48.8, "", "", 64.5}, {"PNG", "Oceania", "Papua New Guinea", "2020-05-26", 
  8., 0., 0., 0., 0.894, 0., 0., 0., "", "", "", "", "", "", "", 52.31, 
  8.947027*^6, 18.22, 22.6, 3.808, 2.142, 3823.194, "", 561.494, 17.65, 23.5, 
  48.8, "", "", 64.5}, {"PNG", "Oceania", "Papua New Guinea", "2020-05-27", 
  8., 0., 0., 0., 0.894, 0., 0., 0., "", "", "", "", "", "", "", 52.31, 
  8.947027*^6, 18.22, 22.6, 3.808, 2.142, 3823.194, "", 561.494, 17.65, 23.5, 
  48.8, "", "", 64.5}, {"PNG", "Oceania", "Papua New Guinea", "2020-05-28", 
  8., 0., 0., 0., 0.894, 0., 0., 0., "", "", "", "", "", "", "", 52.31, 
  8.947027*^6, 18.22, 22.6, 3.808, 2.142, 3823.194, "", 561.494, 17.65, 23.5, 
  48.8, "", "", 64.5}, {"PNG", "Oceania", "Papua New Guinea", "2020-05-29", 
  8., 0., 0., 0., 0.894, 0., 0., 0., "", "", "", "", "", "", "", 52.31, 
  8.947027*^6, 18.22, 22.6, 3.808, 2.142, 3823.194, "", 561.494, 17.65, 23.5, 
  48.8, "", "", 64.5}, {"PNG", "Oceania", "Papua New Guinea", "2020-05-30", 
  8., 0., 0., 0., 0.894, 0., 0., 0., "", "", "", "", "", "", "", 52.31, 
  8.947027*^6, 18.22, 22.6, 3.808, 2.142, 3823.194, "", 561.494, 17.65, 23.5, 
  48.8, "", "", 64.5}, {"PNG", "Oceania", "Papua New Guinea", "2020-05-31", 
  8., 0., 0., 0., 0.894, 0., 0., 0., "", "", "", "", "", "", "", 52.31, 
  8.947027*^6, 18.22, 22.6, 3.808, 2.142, 3823.194, "", 561.494, 17.65, 23.5, 
  48.8, "", "", 64.5}, {"PNG", "Oceania", "Papua New Guinea", "2020-06-01", 
  8., 0., 0., 0., 0.894, 0., 0., 0., "", "", "", "", "", "", "", 52.31, 
  8.947027*^6, 18.22, 22.6, 3.808, 2.142, 3823.194, "", 561.494, 17.65, 23.5, 
  48.8, "", "", 64.5}, {"PNG", "Oceania", "Papua New Guinea", "2020-06-02", 
  8., 0., 0., 0., 0.894, 0., 0., 0., "", "", "", "", "", "", "", 52.31, 
  8.947027*^6, 18.22, 22.6, 3.808, 2.142, 3823.194, "", 561.494, 17.65, 23.5, 
  48.8, "", "", 64.5}, {"PNG", "Oceania", "Papua New Guinea", "2020-06-03", 
  8., 0., 0., 0., 0.894, 0., 0., 0., "", "", "", "", "", "", "", 52.31, 
  8.947027*^6, 18.22, 22.6, 3.808, 2.142, 3823.194, "", 561.494, 17.65, 23.5, 
  48.8, "", "", 64.5}, {"PNG", "Oceania", "Papua New Guinea", "2020-06-04", 
  8., 0., 0., 0., 0.894, 0., 0., 0., "", "", "", "", "", "", "", 52.31, 
  8.947027*^6, 18.22, 22.6, 3.808, 2.142, 3823.194, "", 561.494, 17.65, 23.5, 
  48.8, "", "", 64.5}, {"PNG", "Oceania", "Papua New Guinea", "2020-06-05", 
  8., 0., 0., 0., 0.894, 0., 0., 0., "", "", "", "", "", "", "", 52.31, 
  8.947027*^6, 18.22, 22.6, 3.808, 2.142, 3823.194, "", 561.494, 17.65, 23.5, 
  48.8, "", "", 64.5}, {"PNG", "Oceania", "Papua New Guinea", "2020-06-06", 
  8., 0., 0., 0., 0.894, 0., 0., 0., "", "", "", "", "", "", "", 52.31, 
  8.947027*^6, 18.22, 22.6, 3.808, 2.142, 3823.194, "", 561.494, 17.65, 23.5, 
  48.8, "", "", 64.5}, {"PNG", "Oceania", "Papua New Guinea", "2020-06-07", 
  8., 0., 0., 0., 0.894, 0., 0., 0., "", "", "", "", "", "", "", 52.31, 
  8.947027*^6, 18.22, 22.6, 3.808, 2.142, 3823.194, "", 561.494, 17.65, 23.5, 
  48.8, "", "", 64.5}, {"PNG", "Oceania", "Papua New Guinea", "2020-06-08", 
  8., 0., 0., 0., 0.894, 0., 0., 0., "", "", "", "", "", "", "", 52.31, 
  8.947027*^6, 18.22, 22.6, 3.808, 2.142, 3823.194, "", 561.494, 17.65, 23.5, 
  48.8, "", "", 64.5}, {"PNG", "Oceania", "Papua New Guinea", "2020-06-09", 
  8., 0., 0., 0., 0.894, 0., 0., 0., "", "", "", "", "", "", "", 52.31, 
  8.947027*^6, 18.22, 22.6, 3.808, 2.142, 3823.194, "", 561.494, 17.65, 23.5, 
  48.8, "", "", 64.5}, {"PNG", "Oceania", "Papua New Guinea", "2020-06-10", 
  8., 0., 0., 0., 0.894, 0., 0., 0., "", "", "", "", "", "", "", 52.31, 
  8.947027*^6, 18.22, 22.6, 3.808, 2.142, 3823.194, "", 561.494, 17.65, 23.5, 
  48.8, "", "", 64.5}, {"PNG", "Oceania", "Papua New Guinea", "2020-06-11", 
  8., 0., 0., 0., 0.894, 0., 0., 0., "", "", "", "", "", "", "", 52.31, 
  8.947027*^6, 18.22, 22.6, 3.808, 2.142, 3823.194, "", 561.494, 17.65, 23.5, 
  48.8, "", "", 64.5}, {"PNG", "Oceania", "Papua New Guinea", "2020-06-12", 
  8., 0., 0., 0., 0.894, 0., 0., 0., "", "", "", "", "", "", "", 52.31, 
  8.947027*^6, 18.22, 22.6, 3.808, 2.142, 3823.194, "", 561.494, 17.65, 23.5, 
  48.8, "", "", 64.5}, {"PNG", "Oceania", "Papua New Guinea", "2020-06-13", 
  8., 0., 0., 0., 0.894, 0., 0., 0., "", "", "", "", "", "", "", 52.31, 
  8.947027*^6, 18.22, 22.6, 3.808, 2.142, 3823.194, "", 561.494, 17.65, 23.5, 
  48.8, "", "", 64.5}, {"PNG", "Oceania", "Papua New Guinea", "2020-06-14", 
  8., 0., 0., 0., 0.894, 0., 0., 0., "", "", "", "", "", "", "", 52.31, 
  8.947027*^6, 18.22, 22.6, 3.808, 2.142, 3823.194, "", 561.494, 17.65, 23.5, 
  48.8, "", "", 64.5}, {"PNG", "Oceania", "Papua New Guinea", "2020-06-15", 
  8., 0., 0., 0., 0.894, 0., 0., 0., "", "", "", "", "", "", "", 52.31, 
  8.947027*^6, 18.22, 22.6, 3.808, 2.142, 3823.194, "", 561.494, 17.65, 23.5, 
  48.8, "", "", 64.5}, {"PNG", "Oceania", "Papua New Guinea", "2020-06-16", 
  8., 0., 0., 0., 0.894, 0., 0., 0., "", "", "", "", "", "", "", 52.31, 
  8.947027*^6, 18.22, 22.6, 3.808, 2.142, 3823.194, "", 561.494, 17.65, 23.5, 
  48.8, "", "", 64.5}, {"PNG", "Oceania", "Papua New Guinea", "2020-06-17", 
  8., 0., 0., 0., 0.894, 0., 0., 0., "", "", "", "", "", "", "", 52.31, 
  8.947027*^6, 18.22, 22.6, 3.808, 2.142, 3823.194, "", 561.494, 17.65, 23.5, 
  48.8, "", "", 64.5}, {"PNG", "Oceania", "Papua New Guinea", "2020-06-18", 
  8., 0., 0., 0., 0.894, 0., 0., 0., "", "", "", "", "", "", "", 52.31, 
  8.947027*^6, 18.22, 22.6, 3.808, 2.142, 3823.194, "", 561.494, 17.65, 23.5, 
  48.8, "", "", 64.5}, {"PNG", "Oceania", "Papua New Guinea", "2020-06-19", 
  8., 0., 0., 0., 0.894, 0., 0., 0., "", "", "", "", "", "", "", 52.31, 
  8.947027*^6, 18.22, 22.6, 3.808, 2.142, 3823.194, "", 561.494, 17.65, 23.5, 
  48.8, "", "", 64.5}, {"PNG", "Oceania", "Papua New Guinea", "2020-06-20", 
  8., 0., 0., 0., 0.894, 0., 0., 0., "", "", "", "", "", "", "", 52.31, 
  8.947027*^6, 18.22, 22.6, 3.808, 2.142, 3823.194, "", 561.494, 17.65, 23.5, 
  48.8, "", "", 64.5}, {"PNG", "Oceania", "Papua New Guinea", "2020-06-21", 
  8., 0., 0., 0., 0.894, 0., 0., 0., "", "", "", "", "", "", "", 52.31, 
  8.947027*^6, 18.22, 22.6, 3.808, 2.142, 3823.194, "", 561.494, 17.65, 23.5, 
  48.8, "", "", 64.5}, {"PNG", "Oceania", "Papua New Guinea", "2020-06-22", 
  9., 1., 0., 0., 1.006, 0.112, 0., 0., "", "", "", "", "", "", "", 52.31, 
  8.947027*^6, 18.22, 22.6, 3.808, 2.142, 3823.194, "", 561.494, 17.65, 23.5, 
  48.8, "", "", 64.5}, {"PNG", "Oceania", "Papua New Guinea", "2020-06-23", 
  9., 0., 0., 0., 1.006, 0., 0., 0., "", "", "", "", "", "", "", 45.37, 
  8.947027*^6, 18.22, 22.6, 3.808, 2.142, 3823.194, "", 561.494, 17.65, 23.5, 
  48.8, "", "", 64.5}, {"PNG", "Oceania", "Papua New Guinea", "2020-06-24", 
  9., 0., 0., 0., 1.006, 0., 0., 0., "", "", "", "", "", "", "", 45.37, 
  8.947027*^6, 18.22, 22.6, 3.808, 2.142, 3823.194, "", 561.494, 17.65, 23.5, 
  48.8, "", "", 64.5}, {"PNG", "Oceania", "Papua New Guinea", "2020-06-25", 
  10., 1., 0., 0., 1.118, 0.112, 0., 0., "", "", "", "", "", "", "", 45.37, 
  8.947027*^6, 18.22, 22.6, 3.808, 2.142, 3823.194, "", 561.494, 17.65, 23.5, 
  48.8, "", "", 64.5}, {"PNG", "Oceania", "Papua New Guinea", "2020-06-26", 
  11., 1., 0., 0., 1.229, 0.112, 0., 0., "", "", "", "", "", "", "", 45.37, 
  8.947027*^6, 18.22, 22.6, 3.808, 2.142, 3823.194, "", 561.494, 17.65, 23.5, 
  48.8, "", "", 64.5}, {"PNG", "Oceania", "Papua New Guinea", "2020-06-27", 
  11., 0., 0., 0., 1.229, 0., 0., 0., "", "", "", "", "", "", "", 45.37, 
  8.947027*^6, 18.22, 22.6, 3.808, 2.142, 3823.194, "", 561.494, 17.65, 23.5, 
  48.8, "", "", 64.5}, {"PNG", "Oceania", "Papua New Guinea", "2020-06-28", 
  11., 0., 0., 0., 1.229, 0., 0., 0., "", "", "", "", "", "", "", 45.37, 
  8.947027*^6, 18.22, 22.6, 3.808, 2.142, 3823.194, "", 561.494, 17.65, 23.5, 
  48.8, "", "", 64.5}, {"PNG", "Oceania", "Papua New Guinea", "2020-06-29", 
  11., 0., 0., 0., 1.229, 0., 0., 0., "", "", "", "", "", "", "", "", 
  8.947027*^6, 18.22, 22.6, 3.808, 2.142, 3823.194, "", 561.494, 17.65, 23.5, 
  48.8, "", "", 64.5}, {"PNG", "Oceania", "Papua New Guinea", "2020-06-30", 
  11., 0., 0., 0., 1.229, 0., 0., 0., "", "", "", "", "", "", "", "", 
  8.947027*^6, 18.22, 22.6, 3.808, 2.142, 3823.194, "", 561.494, 17.65, 23.5, 
  48.8, "", "", 64.5}, {"PNG", "Oceania", "Papua New Guinea", "2020-07-01", 
  11., 0., 0., 0., 1.229, 0., 0., 0., "", "", "", "", "", "", "", "", 
  8.947027*^6, 18.22, 22.6, 3.808, 2.142, 3823.194, "", 561.494, 17.65, 23.5, 
  48.8, "", "", 64.5}, {"PNG", "Oceania", "Papua New Guinea", "2020-07-02", 
  11., 0., 0., 0., 1.229, 0., 0., 0., "", "", "", "", "", "", "", "", 
  8.947027*^6, 18.22, 22.6, 3.808, 2.142, 3823.194, "", 561.494, 17.65, 23.5, 
  48.8, "", "", 64.5}, {"PNG", "Oceania", "Papua New Guinea", "2020-07-03", 
  11., 0., 0., 0., 1.229, 0., 0., 0., "", "", "", "", "", "", "", "", 
  8.947027*^6, 18.22, 22.6, 3.808, 2.142, 3823.194, "", 561.494, 17.65, 23.5, 
  48.8, "", "", 64.5}, {"PNG", "Oceania", "Papua New Guinea", "2020-07-04", 
  11., 0., 0., 0., 1.229, 0., 0., 0., "", "", "", "", "", "", "", "", 
  8.947027*^6, 18.22, 22.6, 3.808, 2.142, 3823.194, "", 561.494, 17.65, 23.5, 
  48.8, "", "", 64.5}, {"PNG", "Oceania", "Papua New Guinea", "2020-07-05", 
  11., 0., 0., 0., 1.229, 0., 0., 0., "", "", "", "", "", "", "", "", 
  8.947027*^6, 18.22, 22.6, 3.808, 2.142, 3823.194, "", 561.494, 17.65, 23.5, 
  48.8, "", "", 64.5}, {"PNG", "Oceania", "Papua New Guinea", "2020-07-06", 
  11., 0., 0., 0., 1.229, 0., 0., 0., "", "", "", "", "", "", "", "", 
  8.947027*^6, 18.22, 22.6, 3.808, 2.142, 3823.194, "", 561.494, 17.65, 23.5, 
  48.8, "", "", 64.5}, {"PNG", "Oceania", "Papua New Guinea", "2020-07-07", 
  11., 0., 0., 0., 1.229, 0., 0., 0., "", "", "", "", "", "", "", "", 
  8.947027*^6, 18.22, 22.6, 3.808, 2.142, 3823.194, "", 561.494, 17.65, 23.5, 
  48.8, "", "", 64.5}, {"PNG", "Oceania", "Papua New Guinea", "2020-07-08", 
  11., 0., 0., 0., 1.229, 0., 0., 0., "", "", "", "", "", "", "", "", 
  8.947027*^6, 18.22, 22.6, 3.808, 2.142, 3823.194, "", 561.494, 17.65, 23.5, 
  48.8, "", "", 64.5}, {"PRY", "South America", "Paraguay", "2020-03-07", "", 
  "", "", "", "", "", "", "", 1., 1., 0., 0., "", "", "samples tested", 5.56, 
  7.13253*^6, 17.144, 26.5, 6.378, 3.833, 8827.01, 1.7, 199.128, 8.27, 5., 
  21.6, 79.602, 1.3, 74.25}, {"PRY", "South America", "Paraguay", 
  "2020-03-08", 1., 1., 0., 0., 0.14, 0.14, 0., 0., "", "", "", "", "", "", 
  "samples tested", 5.56, 7.13253*^6, 17.144, 26.5, 6.378, 3.833, 8827.01, 
  1.7, 199.128, 8.27, 5., 21.6, 79.602, 1.3, 74.25}, 
 {"PRY", "South America", "Paraguay", "2020-03-09", "", "", "", "", "", "", 
  "", "", "", "", "", "", "", "", "samples tested", 5.56, 7.13253*^6, 17.144, 
  26.5, 6.378, 3.833, 8827.01, 1.7, 199.128, 8.27, 5., 21.6, 79.602, 1.3, 
  74.25}, {"PRY", "South America", "Paraguay", "2020-03-10", "", "", "", "", 
  "", "", "", "", 9., 8., 0.001, 0.001, "", "", "samples tested", 39.81, 
  7.13253*^6, 17.144, 26.5, 6.378, 3.833, 8827.01, 1.7, 199.128, 8.27, 5., 
  21.6, 79.602, 1.3, 74.25}, {"PRY", "South America", "Paraguay", 
  "2020-03-11", 5., 4., 0., 0., 0.701, 0.561, 0., 0., 16., 7., 0.002, 0.001, 
  "", "", "samples tested", 39.81, 7.13253*^6, 17.144, 26.5, 6.378, 3.833, 
  8827.01, 1.7, 199.128, 8.27, 5., 21.6, 79.602, 1.3, 74.25}, 
 {"PRY", "South America", "Paraguay", "2020-03-12", "", "", "", "", "", "", 
  "", "", 22., 6., 0.003, 0.001, "", "", "samples tested", 39.81, 7.13253*^6, 
  17.144, 26.5, 6.378, 3.833, 8827.01, 1.7, 199.128, 8.27, 5., 21.6, 79.602, 
  1.3, 74.25}, {"PRY", "South America", "Paraguay", "2020-03-13", 6., 1., 0., 
  0., 0.841, 0.14, 0., 0., 39., 17., 0.005, 0.002, "", "", "samples tested", 
  50.93, 7.13253*^6, 17.144, 26.5, 6.378, 3.833, 8827.01, 1.7, 199.128, 8.27, 
  5., 21.6, 79.602, 1.3, 74.25}, {"PRY", "South America", "Paraguay", 
  "2020-03-14", 7., 1., 0., 0., 0.981, 0.14, 0., 0., 54., 15., 0.008, 0.002, 
  8., 0.001, "samples tested", 50.93, 7.13253*^6, 17.144, 26.5, 6.378, 3.833, 
  8827.01, 1.7, 199.128, 8.27, 5., 21.6, 79.602, 1.3, 74.25}, 
 {"PRY", "South America", "Paraguay", "2020-03-15", "", "", "", "", "", "", 
  "", "", 87., 33., 0.012, 0.005, 12., 0.002, "samples tested", 50.93, 
  7.13253*^6, 17.144, 26.5, 6.378, 3.833, 8827.01, 1.7, 199.128, 8.27, 5., 
  21.6, 79.602, 1.3, 74.25}, {"PRY", "South America", "Paraguay", 
  "2020-03-16", 8., 1., 0., 0., 1.122, 0.14, 0., 0., 114., 27., 0.016, 0.004, 
  15., 0.002, "samples tested", 70.37, 7.13253*^6, 17.144, 26.5, 6.378, 
  3.833, 8827.01, 1.7, 199.128, 8.27, 5., 21.6, 79.602, 1.3, 74.25}, 
 {"PRY", "South America", "Paraguay", "2020-03-17", 9., 1., 0., 0., 1.262, 
  0.14, 0., 0., 140., 26., 0.02, 0.004, 19., 0.003, "samples tested", 74.07, 
  7.13253*^6, 17.144, 26.5, 6.378, 3.833, 8827.01, 1.7, 199.128, 8.27, 5., 
  21.6, 79.602, 1.3, 74.25}, {"PRY", "South America", "Paraguay", 
  "2020-03-18", 11., 2., 0., 0., 1.542, 0.28, 0., 0., 164., 24., 0.023, 
  0.003, 21., 0.003, "samples tested", 74.07, 7.13253*^6, 17.144, 26.5, 
  6.378, 3.833, 8827.01, 1.7, 199.128, 8.27, 5., 21.6, 79.602, 1.3, 74.25}, 
 {"PRY", "South America", "Paraguay", "2020-03-19", 11., 0., 0., 0., 1.542, 
  0., 0., 0., 196., 32., 0.027, 0.004, 25., 0.004, "samples tested", 74.07, 
  7.13253*^6, 17.144, 26.5, 6.378, 3.833, 8827.01, 1.7, 199.128, 8.27, 5., 
  21.6, 79.602, 1.3, 74.25}, {"PRY", "South America", "Paraguay", 
  "2020-03-20", 13., 2., 0., 0., 1.823, 0.28, 0., 0., 240., 44., 0.034, 
  0.006, 29., 0.004, "samples tested", 74.07, 7.13253*^6, 17.144, 26.5, 
  6.378, 3.833, 8827.01, 1.7, 199.128, 8.27, 5., 21.6, 79.602, 1.3, 74.25}, 
 {"PRY", "South America", "Paraguay", "2020-03-21", 18., 5., 1., 1., 2.524, 
  0.701, 0.14, 0.14, 308., 68., 0.043, 0.01, 36., 0.005, "samples tested", 
  85.19, 7.13253*^6, 17.144, 26.5, 6.378, 3.833, 8827.01, 1.7, 199.128, 8.27, 
  5., 21.6, 79.602, 1.3, 74.25}, {"PRY", "South America", "Paraguay", 
  "2020-03-22", 22., 4., 1., 0., 3.084, 0.561, 0.14, 0., 345., 37., 0.048, 
  0.005, 37., 0.005, "samples tested", 85.19, 7.13253*^6, 17.144, 26.5, 
  6.378, 3.833, 8827.01, 1.7, 199.128, 8.27, 5., 21.6, 79.602, 1.3, 74.25}, 
 {"PRY", "South America", "Paraguay", "2020-03-23", 22., 0., 1., 0., 3.084, 
  0., 0.14, 0., 434., 89., 0.061, 0.012, 46., 0.006, "samples tested", 90.74, 
  7.13253*^6, 17.144, 26.5, 6.378, 3.833, 8827.01, 1.7, 199.128, 8.27, 5., 
  21.6, 79.602, 1.3, 74.25}, {"PRY", "South America", "Paraguay", 
  "2020-03-24", 27., 5., 1., 0., 3.785, 0.701, 0.14, 0., 525., 91., 0.074, 
  0.013, 55., 0.008, "samples tested", 93.52, 7.13253*^6, 17.144, 26.5, 
  6.378, 3.833, 8827.01, 1.7, 199.128, 8.27, 5., 21.6, 79.602, 1.3, 74.25}, 
 {"PRY", "South America", "Paraguay", "2020-03-25", 37., 10., 3., 2., 5.188, 
  1.402, 0.421, 0.28, 576., 51., 0.081, 0.007, 59., 0.008, "samples tested", 
  93.52, 7.13253*^6, 17.144, 26.5, 6.378, 3.833, 8827.01, 1.7, 199.128, 8.27, 
  5., 21.6, 79.602, 1.3, 74.25}, {"PRY", "South America", "Paraguay", 
  "2020-03-26", 41., 4., 3., 0., 5.748, 0.561, 0.421, 0., 654., 78., 0.092, 
  0.011, 65., 0.009, "samples tested", 93.52, 7.13253*^6, 17.144, 26.5, 
  6.378, 3.833, 8827.01, 1.7, 199.128, 8.27, 5., 21.6, 79.602, 1.3, 74.25}, 
 {"PRY", "South America", "Paraguay", "2020-03-27", 52., 11., 3., 0., 7.291, 
  1.542, 0.421, 0., 755., 101., 0.106, 0.014, 74., 0.01, "samples tested", 
  93.52, 7.13253*^6, 17.144, 26.5, 6.378, 3.833, 8827.01, 1.7, 199.128, 8.27, 
  5., 21.6, 79.602, 1.3, 74.25}, {"PRY", "South America", "Paraguay", 
  "2020-03-28", 56., 4., 3., 0., 7.851, 0.561, 0.421, 0., 815., 60., 0.114, 
  0.008, 72., 0.01, "samples tested", 93.52, 7.13253*^6, 17.144, 26.5, 6.378, 
  3.833, 8827.01, 1.7, 199.128, 8.27, 5., 21.6, 79.602, 1.3, 74.25}, 
 {"PRY", "South America", "Paraguay", "2020-03-29", 59., 3., 3., 0., 8.272, 
  0.421, 0.421, 0., 920., 105., 0.129, 0.015, 82., 0.011, "samples tested", 
  93.52, 7.13253*^6, 17.144, 26.5, 6.378, 3.833, 8827.01, 1.7, 199.128, 8.27, 
  5., 21.6, 79.602, 1.3, 74.25}, {"PRY", "South America", "Paraguay", 
  "2020-03-30", 64., 5., 3., 0., 8.973, 0.701, 0.421, 0., 988., 68., 0.139, 
  0.01, 79., 0.011, "samples tested", 93.52, 7.13253*^6, 17.144, 26.5, 6.378, 
  3.833, 8827.01, 1.7, 199.128, 8.27, 5., 21.6, 79.602, 1.3, 74.25}, 
 {"PRY", "South America", "Paraguay", "2020-03-31", 65., 1., 3., 0., 9.113, 
  0.14, 0.421, 0., 1078., 90., 0.151, 0.013, 79., 0.011, "samples tested", 
  93.52, 7.13253*^6, 17.144, 26.5, 6.378, 3.833, 8827.01, 1.7, 199.128, 8.27, 
  5., 21.6, 79.602, 1.3, 74.25}, {"PRY", "South America", "Paraguay", 
  "2020-04-01", 69., 4., 3., 0., 9.674, 0.561, 0.421, 0., 1173., 95., 0.164, 
  0.013, 85., 0.012, "samples tested", 93.52, 7.13253*^6, 17.144, 26.5, 
  6.378, 3.833, 8827.01, 1.7, 199.128, 8.27, 5., 21.6, 79.602, 1.3, 74.25}, 
 {"PRY", "South America", "Paraguay", "2020-04-02", 69., 0., 3., 0., 9.674, 
  0., 0.421, 0., 1289., 116., 0.181, 0.016, 91., 0.013, "samples tested", 
  93.52, 7.13253*^6, 17.144, 26.5, 6.378, 3.833, 8827.01, 1.7, 199.128, 8.27, 
  5., 21.6, 79.602, 1.3, 74.25}, {"PRY", "South America", "Paraguay", 
  "2020-04-03", 77., 8., 3., 0., 10.796, 1.122, 0.421, 0., 1454., 165., 
  0.204, 0.023, 100., 0.014, "samples tested", 93.52, 7.13253*^6, 17.144, 
  26.5, 6.378, 3.833, 8827.01, 1.7, 199.128, 8.27, 5., 21.6, 79.602, 1.3, 
  74.25}, {"PRY", "South America", "Paraguay", "2020-04-04", 96., 19., 3., 
  0., 13.459, 2.664, 0.421, 0., 1646., 192., 0.231, 0.027, 119., 0.017, 
  "samples tested", 93.52, 7.13253*^6, 17.144, 26.5, 6.378, 3.833, 8827.01, 
  1.7, 199.128, 8.27, 5., 21.6, 79.602, 1.3, 74.25}, 
 {"PRY", "South America", "Paraguay", "2020-04-05", 104., 8., 3., 0., 14.581, 
  1.122, 0.421, 0., 1846., 200., 0.259, 0.028, 132., 0.019, "samples tested", 
  93.52, 7.13253*^6, 17.144, 26.5, 6.378, 3.833, 8827.01, 1.7, 199.128, 8.27, 
  5., 21.6, 79.602, 1.3, 74.25}, {"PRY", "South America", "Paraguay", 
  "2020-04-06", 113., 9., 5., 2., 15.843, 1.262, 0.701, 0.28, 2008., 162., 
  0.282, 0.023, 146., 0.02, "samples tested", 93.52, 7.13253*^6, 17.144, 
  26.5, 6.378, 3.833, 8827.01, 1.7, 199.128, 8.27, 5., 21.6, 79.602, 1.3, 
  74.25}, {"PRY", "South America", "Paraguay", "2020-04-07", 113., 0., 5., 
  0., 15.843, 0., 0.701, 0., 2220., 212., 0.311, 0.03, 163., 0.023, 
  "samples tested", 93.52, 7.13253*^6, 17.144, 26.5, 6.378, 3.833, 8827.01, 
  1.7, 199.128, 8.27, 5., 21.6, 79.602, 1.3, 74.25}, 
 {"PRY", "South America", "Paraguay", "2020-04-08", 115., 2., 5., 0., 16.123, 
  0.28, 0.701, 0., 2462., 242., 0.345, 0.034, 184., 0.026, "samples tested", 
  93.52, 7.13253*^6, 17.144, 26.5, 6.378, 3.833, 8827.01, 1.7, 199.128, 8.27, 
  5., 21.6, 79.602, 1.3, 74.25}, {"PRY", "South America", "Paraguay", 
  "2020-04-09", 124., 9., 5., 0., 17.385, 1.262, 0.701, 0., 2685., 223., 
  0.376, 0.031, 199., 0.028, "samples tested", 94.44, 7.13253*^6, 17.144, 
  26.5, 6.378, 3.833, 8827.01, 1.7, 199.128, 8.27, 5., 21.6, 79.602, 1.3, 
  74.25}, {"PRY", "South America", "Paraguay", "2020-04-10", 129., 5., 6., 
  1., 18.086, 0.701, 0.841, 0.14, 2905., 220., 0.407, 0.031, 207., 0.029, 
  "samples tested", 94.44, 7.13253*^6, 17.144, 26.5, 6.378, 3.833, 8827.01, 
  1.7, 199.128, 8.27, 5., 21.6, 79.602, 1.3, 74.25}, 
 {"PRY", "South America", "Paraguay", "2020-04-11", 133., 4., 6., 0., 18.647, 
  0.561, 0.841, 0., 3135., 230., 0.44, 0.032, 213., 0.03, "samples tested", 
  94.44, 7.13253*^6, 17.144, 26.5, 6.378, 3.833, 8827.01, 1.7, 199.128, 8.27, 
  5., 21.6, 79.602, 1.3, 74.25}, {"PRY", "South America", "Paraguay", 
  "2020-04-12", 134., 1., 6., 0., 18.787, 0.14, 0.841, 0., 3394., 259., 
  0.476, 0.036, 221., 0.031, "samples tested", 94.44, 7.13253*^6, 17.144, 
  26.5, 6.378, 3.833, 8827.01, 1.7, 199.128, 8.27, 5., 21.6, 79.602, 1.3, 
  74.25}, {"PRY", "South America", "Paraguay", "2020-04-13", 147., 13., 6., 
  0., 20.61, 1.823, 0.841, 0., 3642., 248., 0.511, 0.035, 233., 0.033, 
  "samples tested", 94.44, 7.13253*^6, 17.144, 26.5, 6.378, 3.833, 8827.01, 
  1.7, 199.128, 8.27, 5., 21.6, 79.602, 1.3, 74.25}, 
 {"PRY", "South America", "Paraguay", "2020-04-14", 159., 12., 7., 1., 
  22.292, 1.682, 0.981, 0.14, 3888., 246., 0.545, 0.034, 238., 0.033, 
  "samples tested", 94.44, 7.13253*^6, 17.144, 26.5, 6.378, 3.833, 8827.01, 
  1.7, 199.128, 8.27, 5., 21.6, 79.602, 1.3, 74.25}, 
 {"PRY", "South America", "Paraguay", "2020-04-15", 161., 2., 8., 1., 22.573, 
  0.28, 1.122, 0.14, 4267., 379., 0.598, 0.053, 258., 0.036, 
  "samples tested", 94.44, 7.13253*^6, 17.144, 26.5, 6.378, 3.833, 8827.01, 
  1.7, 199.128, 8.27, 5., 21.6, 79.602, 1.3, 74.25}, 
 {"PRY", "South America", "Paraguay", "2020-04-16", 174., 13., 8., 0., 
  24.395, 1.823, 1.122, 0., 4612., 345., 0.647, 0.048, 275., 0.039, 
  "samples tested", 94.44, 7.13253*^6, 17.144, 26.5, 6.378, 3.833, 8827.01, 
  1.7, 199.128, 8.27, 5., 21.6, 79.602, 1.3, 74.25}, 
 {"PRY", "South America", "Paraguay", "2020-04-17", 174., 0., 8., 0., 24.395, 
  0., 1.122, 0., 4950., 338., 0.694, 0.047, 292., 0.041, "samples tested", 
  94.44, 7.13253*^6, 17.144, 26.5, 6.378, 3.833, 8827.01, 1.7, 199.128, 8.27, 
  5., 21.6, 79.602, 1.3, 74.25}, {"PRY", "South America", "Paraguay", 
  "2020-04-18", 202., 28., 8., 0., 28.321, 3.926, 1.122, 0., 5254., 304., 
  0.737, 0.043, 303., 0.042, "samples tested", 94.44, 7.13253*^6, 17.144, 
  26.5, 6.378, 3.833, 8827.01, 1.7, 199.128, 8.27, 5., 21.6, 79.602, 1.3, 
  74.25}, {"PRY", "South America", "Paraguay", "2020-04-19", 202., 0., 8., 
  0., 28.321, 0., 1.122, 0., 5501., 247., 0.771, 0.035, 301., 0.042, 
  "samples tested", 94.44, 7.13253*^6, 17.144, 26.5, 6.378, 3.833, 8827.01, 
  1.7, 199.128, 8.27, 5., 21.6, 79.602, 1.3, 74.25}, 
 {"PRY", "South America", "Paraguay", "2020-04-20", 206., 4., 8., 0., 28.882, 
  0.561, 1.122, 0., 5878., 377., 0.824, 0.053, 319., 0.045, "samples tested", 
  94.44, 7.13253*^6, 17.144, 26.5, 6.378, 3.833, 8827.01, 1.7, 199.128, 8.27, 
  5., 21.6, 79.602, 1.3, 74.25}, {"PRY", "South America", "Paraguay", 
  "2020-04-21", 208., 2., 8., 0., 29.162, 0.28, 1.122, 0., 6292., 414., 
  0.882, 0.058, 343., 0.048, "samples tested", 94.44, 7.13253*^6, 17.144, 
  26.5, 6.378, 3.833, 8827.01, 1.7, 199.128, 8.27, 5., 21.6, 79.602, 1.3, 
  74.25}, {"PRY", "South America", "Paraguay", "2020-04-22", 213., 5., 9., 
  1., 29.863, 0.701, 1.262, 0.14, 6598., 306., 0.925, 0.043, 333., 0.047, 
  "samples tested", 94.44, 7.13253*^6, 17.144, 26.5, 6.378, 3.833, 8827.01, 
  1.7, 199.128, 8.27, 5., 21.6, 79.602, 1.3, 74.25}, 
 {"PRY", "South America", "Paraguay", "2020-04-23", 213., 0., 9., 0., 29.863, 
  0., 1.262, 0., 6917., 319., 0.97, 0.045, 329., 0.046, "samples tested", 
  94.44, 7.13253*^6, 17.144, 26.5, 6.378, 3.833, 8827.01, 1.7, 199.128, 8.27, 
  5., 21.6, 79.602, 1.3, 74.25}, {"PRY", "South America", "Paraguay", 
  "2020-04-24", 220., 7., 9., 0., 30.845, 0.981, 1.262, 0., 7322., 405., 
  1.027, 0.057, 339., 0.048, "samples tested", 94.44, 7.13253*^6, 17.144, 
  26.5, 6.378, 3.833, 8827.01, 1.7, 199.128, 8.27, 5., 21.6, 79.602, 1.3, 
  74.25}, {"PRY", "South America", "Paraguay", "2020-04-25", 223., 3., 9., 
  0., 31.265, 0.421, 1.262, 0., 7630., 308., 1.07, 0.043, 339., 0.048, 
  "samples tested", 94.44, 7.13253*^6, 17.144, 26.5, 6.378, 3.833, 8827.01, 
  1.7, 199.128, 8.27, 5., 21.6, 79.602, 1.3, 74.25}, 
 {"PRY", "South America", "Paraguay", "2020-04-26", 228., 5., 9., 0., 31.966, 
  0.701, 1.262, 0., 7925., 295., 1.111, 0.041, 346., 0.049, "samples tested", 
  94.44, 7.13253*^6, 17.144, 26.5, 6.378, 3.833, 8827.01, 1.7, 199.128, 8.27, 
  5., 21.6, 79.602, 1.3, 74.25}, {"PRY", "South America", "Paraguay", 
  "2020-04-27", 228., 0., 9., 0., 31.966, 0., 1.262, 0., 8444., 519., 1.184, 
  0.073, 367., 0.051, "samples tested", 94.44, 7.13253*^6, 17.144, 26.5, 
  6.378, 3.833, 8827.01, 1.7, 199.128, 8.27, 5., 21.6, 79.602, 1.3, 74.25}, 
 {"PRY", "South America", "Paraguay", "2020-04-28", 230., 2., 9., 0., 32.247, 
  0.28, 1.262, 0., 8891., 447., 1.247, 0.063, 371., 0.052, "samples tested", 
  94.44, 7.13253*^6, 17.144, 26.5, 6.378, 3.833, 8827.01, 1.7, 199.128, 8.27, 
  5., 21.6, 79.602, 1.3, 74.25}, {"PRY", "South America", "Paraguay", 
  "2020-04-29", 239., 9., 9., 0., 33.508, 1.262, 1.262, 0., 9454., 563., 
  1.325, 0.079, 408., 0.057, "samples tested", 94.44, 7.13253*^6, 17.144, 
  26.5, 6.378, 3.833, 8827.01, 1.7, 199.128, 8.27, 5., 21.6, 79.602, 1.3, 
  74.25}, {"PRY", "South America", "Paraguay", "2020-04-30", 249., 10., 9., 
  0., 34.91, 1.402, 1.262, 0., 9903., 449., 1.388, 0.063, 427., 0.06, 
  "samples tested", 94.44, 7.13253*^6, 17.144, 26.5, 6.378, 3.833, 8827.01, 
  1.7, 199.128, 8.27, 5., 21.6, 79.602, 1.3, 74.25}, 
 {"PRY", "South America", "Paraguay", "2020-05-01", 266., 17., 10., 1., 
  37.294, 2.383, 1.402, 0.14, 10342., 439., 1.45, 0.062, 431., 0.06, 
  "samples tested", 94.44, 7.13253*^6, 17.144, 26.5, 6.378, 3.833, 8827.01, 
  1.7, 199.128, 8.27, 5., 21.6, 79.602, 1.3, 74.25}, 
 {"PRY", "South America", "Paraguay", "2020-05-02", 333., 67., 10., 0., 
  46.688, 9.394, 1.402, 0., 10766., 424., 1.509, 0.059, 448., 0.063, 
  "samples tested", 94.44, 7.13253*^6, 17.144, 26.5, 6.378, 3.833, 8827.01, 
  1.7, 199.128, 8.27, 5., 21.6, 79.602, 1.3, 74.25}, 
 {"PRY", "South America", "Paraguay", "2020-05-03", 370., 37., 10., 0., 
  51.875, 5.188, 1.402, 0., 11106., 340., 1.557, 0.048, 454., 0.064, 
  "samples tested", 94.44, 7.13253*^6, 17.144, 26.5, 6.378, 3.833, 8827.01, 
  1.7, 199.128, 8.27, 5., 21.6, 79.602, 1.3, 74.25}, 
 {"PRY", "South America", "Paraguay", "2020-05-04", 396., 26., 10., 0., 
  55.52, 3.645, 1.402, 0., 11455., 349., 1.606, 0.049, 430., 0.06, 
  "samples tested", 94.44, 7.13253*^6, 17.144, 26.5, 6.378, 3.833, 8827.01, 
  1.7, 199.128, 8.27, 5., 21.6, 79.602, 1.3, 74.25}, 
 {"PRY", "South America", "Paraguay", "2020-05-05", 415., 19., 10., 0., 
  58.184, 2.664, 1.402, 0., 11913., 458., 1.67, 0.064, 432., 0.061, 
  "samples tested", 94.44, 7.13253*^6, 17.144, 26.5, 6.378, 3.833, 8827.01, 
  1.7, 199.128, 8.27, 5., 21.6, 79.602, 1.3, 74.25}, 
 {"PRY", "South America", "Paraguay", "2020-05-06", 431., 16., 10., 0., 
  60.427, 2.243, 1.402, 0., 12497., 584., 1.752, 0.082, 435., 0.061, 
  "samples tested", 94.44, 7.13253*^6, 17.144, 26.5, 6.378, 3.833, 8827.01, 
  1.7, 199.128, 8.27, 5., 21.6, 79.602, 1.3, 74.25}, 
 {"PRY", "South America", "Paraguay", "2020-05-07", 440., 9., 10., 0., 
  61.689, 1.262, 1.402, 0., 13096., 599., 1.836, 0.084, 456., 0.064, 
  "samples tested", 94.44, 7.13253*^6, 17.144, 26.5, 6.378, 3.833, 8827.01, 
  1.7, 199.128, 8.27, 5., 21.6, 79.602, 1.3, 74.25}, 
 {"PRY", "South America", "Paraguay", "2020-05-08", 462., 22., 10., 0., 
  64.774, 3.084, 1.402, 0., 13846., 750., 1.941, 0.105, 501., 0.07, 
  "samples tested", 94.44, 7.13253*^6, 17.144, 26.5, 6.378, 3.833, 8827.01, 
  1.7, 199.128, 8.27, 5., 21.6, 79.602, 1.3, 74.25}, 
 {"PRY", "South America", "Paraguay", "2020-05-09", 563., 101., 10., 0., 
  78.934, 14.16, 1.402, 0., 14646., 800., 2.053, 0.112, 554., 0.078, 
  "samples tested", 94.44, 7.13253*^6, 17.144, 26.5, 6.378, 3.833, 8827.01, 
  1.7, 199.128, 8.27, 5., 21.6, 79.602, 1.3, 74.25}, 
 {"PRY", "South America", "Paraguay", "2020-05-10", 689., 126., 10., 0., 
  96.6, 17.666, 1.402, 0., 15446., 800., 2.166, 0.112, 620., 0.087, 
  "samples tested", 94.44, 7.13253*^6, 17.144, 26.5, 6.378, 3.833, 8827.01, 
  1.7, 199.128, 8.27, 5., 21.6, 79.602, 1.3, 74.25}, 
 {"PRY", "South America", "Paraguay", "2020-05-11", 713., 24., 10., 0., 
  99.965, 3.365, 1.402, 0., 16155., 709., 2.265, 0.099, 671., 0.094, 
  "samples tested", 94.44, 7.13253*^6, 17.144, 26.5, 6.378, 3.833, 8827.01, 
  1.7, 199.128, 8.27, 5., 21.6, 79.602, 1.3, 74.25}, 
 {"PRY", "South America", "Paraguay", "2020-05-12", 724., 11., 10., 0., 
  101.507, 1.542, 1.402, 0., 16917., 762., 2.372, 0.107, 715., 0.1, 
  "samples tested", 94.44, 7.13253*^6, 17.144, 26.5, 6.378, 3.833, 8827.01, 
  1.7, 199.128, 8.27, 5., 21.6, 79.602, 1.3, 74.25}, 
 {"PRY", "South America", "Paraguay", "2020-05-13", 737., 13., 10., 0., 
  103.329, 1.823, 1.402, 0., 17589., 672., 2.466, 0.094, 727., 0.102, 
  "samples tested", 94.44, 7.13253*^6, 17.144, 26.5, 6.378, 3.833, 8827.01, 
  1.7, 199.128, 8.27, 5., 21.6, 79.602, 1.3, 74.25}, 
 {"PRY", "South America", "Paraguay", "2020-05-14", 740., 3., 11., 1., 
  103.75, 0.421, 1.542, 0.14, 18184., 595., 2.549, 0.083, 727., 0.102, 
  "samples tested", 94.44, 7.13253*^6, 17.144, 26.5, 6.378, 3.833, 8827.01, 
  1.7, 199.128, 8.27, 5., 21.6, 79.602, 1.3, 74.25}, 
 {"PRY", "South America", "Paraguay", "2020-05-15", 754., 14., 11., 0., 
  105.713, 1.963, 1.542, 0., 18856., 672., 2.644, 0.094, 716., 0.1, 
  "samples tested", 94.44, 7.13253*^6, 17.144, 26.5, 6.378, 3.833, 8827.01, 
  1.7, 199.128, 8.27, 5., 21.6, 79.602, 1.3, 74.25}, 
 {"PRY", "South America", "Paraguay", "2020-05-16", 759., 5., 11., 0., 
  106.414, 0.701, 1.542, 0., 19308., 452., 2.707, 0.063, 666., 0.093, 
  "samples tested", 94.44, 7.13253*^6, 17.144, 26.5, 6.378, 3.833, 8827.01, 
  1.7, 199.128, 8.27, 5., 21.6, 79.602, 1.3, 74.25}, 
 {"PRY", "South America", "Paraguay", "2020-05-17", 778., 19., 11., 0., 
  109.078, 2.664, 1.542, 0., 20124., 816., 2.821, 0.114, 668., 0.094, 
  "samples tested", 94.44, 7.13253*^6, 17.144, 26.5, 6.378, 3.833, 8827.01, 
  1.7, 199.128, 8.27, 5., 21.6, 79.602, 1.3, 74.25}, 
 {"PRY", "South America", "Paraguay", "2020-05-18", 786., 8., 11., 0., 
  110.199, 1.122, 1.542, 0., 20429., 305., 2.864, 0.043, 611., 0.086, 
  "samples tested", 94.44, 7.13253*^6, 17.144, 26.5, 6.378, 3.833, 8827.01, 
  1.7, 199.128, 8.27, 5., 21.6, 79.602, 1.3, 74.25}, 
 {"PRY", "South America", "Paraguay", "2020-05-19", 788., 2., 11., 0., 
  110.48, 0.28, 1.542, 0., 21121., 692., 2.961, 0.097, 601., 0.084, 
  "samples tested", 94.44, 7.13253*^6, 17.144, 26.5, 6.378, 3.833, 8827.01, 
  1.7, 199.128, 8.27, 5., 21.6, 79.602, 1.3, 74.25}, 
 {"PRY", "South America", "Paraguay", "2020-05-20", 829., 41., 11., 0., 
  116.228, 5.748, 1.542, 0., 21542., 421., 3.02, 0.059, 565., 0.079, 
  "samples tested", 94.44, 7.13253*^6, 17.144, 26.5, 6.378, 3.833, 8827.01, 
  1.7, 199.128, 8.27, 5., 21.6, 79.602, 1.3, 74.25}, 
 {"PRY", "South America", "Paraguay", "2020-05-21", 833., 4., 11., 0., 
  116.789, 0.561, 1.542, 0., 21987., 445., 3.083, 0.062, 543., 0.076, 
  "samples tested", 94.44, 7.13253*^6, 17.144, 26.5, 6.378, 3.833, 8827.01, 
  1.7, 199.128, 8.27, 5., 21.6, 79.602, 1.3, 74.25}, 
 {"PRY", "South America", "Paraguay", "2020-05-22", 836., 3., 11., 0., 
  117.209, 0.421, 1.542, 0., 22868., 881., 3.206, 0.124, 573., 0.08, 
  "samples tested", 94.44, 7.13253*^6, 17.144, 26.5, 6.378, 3.833, 8827.01, 
  1.7, 199.128, 8.27, 5., 21.6, 79.602, 1.3, 74.25}, 
 {"PRY", "South America", "Paraguay", "2020-05-23", 838., 2., 11., 0., 
  117.49, 0.28, 1.542, 0., 23805., 937., 3.338, 0.131, 642., 0.09, 
  "samples tested", 94.44, 7.13253*^6, 17.144, 26.5, 6.378, 3.833, 8827.01, 
  1.7, 199.128, 8.27, 5., 21.6, 79.602, 1.3, 74.25}, 
 {"PRY", "South America", "Paraguay", "2020-05-24", 850., 12., 11., 0., 
  119.172, 1.682, 1.542, 0., 24812., 1007., 3.479, 0.141, 670., 0.094, 
  "samples tested", 94.44, 7.13253*^6, 17.144, 26.5, 6.378, 3.833, 8827.01, 
  1.7, 199.128, 8.27, 5., 21.6, 79.602, 1.3, 74.25}, 
 {"PRY", "South America", "Paraguay", "2020-05-25", 862., 12., 11., 0., 
  120.855, 1.682, 1.542, 0., 25216., 404., 3.535, 0.057, 684., 0.096, 
  "samples tested", 81.48, 7.13253*^6, 17.144, 26.5, 6.378, 3.833, 8827.01, 
  1.7, 199.128, 8.27, 5., 21.6, 79.602, 1.3, 74.25}, 
 {"PRY", "South America", "Paraguay", "2020-05-26", 865., 3., 11., 0., 
  121.275, 0.421, 1.542, 0., 26169., 953., 3.669, 0.134, 721., 0.101, 
  "samples tested", 81.48, 7.13253*^6, 17.144, 26.5, 6.378, 3.833, 8827.01, 
  1.7, 199.128, 8.27, 5., 21.6, 79.602, 1.3, 74.25}, 
 {"PRY", "South America", "Paraguay", "2020-05-27", 877., 12., 11., 0., 
  122.958, 1.682, 1.542, 0., 26760., 591., 3.752, 0.083, 745., 0.104, 
  "samples tested", 81.48, 7.13253*^6, 17.144, 26.5, 6.378, 3.833, 8827.01, 
  1.7, 199.128, 8.27, 5., 21.6, 79.602, 1.3, 74.25}, 
 {"PRY", "South America", "Paraguay", "2020-05-28", 884., 7., 11., 0., 
  123.939, 0.981, 1.542, 0., 27425., 665., 3.845, 0.093, 777., 0.109, 
  "samples tested", 81.48, 7.13253*^6, 17.144, 26.5, 6.378, 3.833, 8827.01, 
  1.7, 199.128, 8.27, 5., 21.6, 79.602, 1.3, 74.25}, 
 {"PRY", "South America", "Paraguay", "2020-05-29", 900., 16., 11., 0., 
  126.182, 2.243, 1.542, 0., 28337., 912., 3.973, 0.128, 781., 0.109, 
  "samples tested", 81.48, 7.13253*^6, 17.144, 26.5, 6.378, 3.833, 8827.01, 
  1.7, 199.128, 8.27, 5., 21.6, 79.602, 1.3, 74.25}, 
 {"PRY", "South America", "Paraguay", "2020-05-30", 917., 17., 11., 0., 
  128.566, 2.383, 1.542, 0., 29153., 816., 4.087, 0.114, 764., 0.107, 
  "samples tested", 81.48, 7.13253*^6, 17.144, 26.5, 6.378, 3.833, 8827.01, 
  1.7, 199.128, 8.27, 5., 21.6, 79.602, 1.3, 74.25}, 
 {"PRY", "South America", "Paraguay", "2020-05-31", 964., 47., 11., 0., 
  135.155, 6.59, 1.542, 0., 30004., 851., 4.207, 0.119, 742., 0.104, 
  "samples tested", 81.48, 7.13253*^6, 17.144, 26.5, 6.378, 3.833, 8827.01, 
  1.7, 199.128, 8.27, 5., 21.6, 79.602, 1.3, 74.25}, 
 {"PRY", "South America", "Paraguay", "2020-06-01", 986., 22., 11., 0., 
  138.24, 3.084, 1.542, 0., 30834., 830., 4.323, 0.116, 803., 0.113, 
  "samples tested", 81.48, 7.13253*^6, 17.144, 26.5, 6.378, 3.833, 8827.01, 
  1.7, 199.128, 8.27, 5., 21.6, 79.602, 1.3, 74.25}, 
 {"PRY", "South America", "Paraguay", "2020-06-02", 995., 9., 11., 0., 
  139.502, 1.262, 1.542, 0., 32106., 1272., 4.501, 0.178, 848., 0.119, 
  "samples tested", 81.48, 7.13253*^6, 17.144, 26.5, 6.378, 3.833, 8827.01, 
  1.7, 199.128, 8.27, 5., 21.6, 79.602, 1.3, 74.25}, 
 {"PRY", "South America", "Paraguay", "2020-06-03", 1013., 18., 11., 0., 
  142.025, 2.524, 1.542, 0., 33081., 975., 4.638, 0.137, 903., 0.127, 
  "samples tested", 81.48, 7.13253*^6, 17.144, 26.5, 6.378, 3.833, 8827.01, 
  1.7, 199.128, 8.27, 5., 21.6, 79.602, 1.3, 74.25}, 
 {"PRY", "South America", "Paraguay", "2020-06-04", 1070., 57., 11., 0., 
  150.017, 7.992, 1.542, 0., 34240., 1159., 4.801, 0.162, 974., 0.137, 
  "samples tested", 81.48, 7.13253*^6, 17.144, 26.5, 6.378, 3.833, 8827.01, 
  1.7, 199.128, 8.27, 5., 21.6, 79.602, 1.3, 74.25}, 
 {"PRY", "South America", "Paraguay", "2020-06-05", 1086., 16., 11., 0., 
  152.26, 2.243, 1.542, 0., 35258., 1018., 4.943, 0.143, 989., 0.139, 
  "samples tested", 81.48, 7.13253*^6, 17.144, 26.5, 6.378, 3.833, 8827.01, 
  1.7, 199.128, 8.27, 5., 21.6, 79.602, 1.3, 74.25}, 
 {"PRY", "South America", "Paraguay", "2020-06-06", 1087., 1., 11., 0., 
  152.4, 0.14, 1.542, 0., 36373., 1115., 5.1, 0.156, 1031., 0.145, 
  "samples tested", 81.48, 7.13253*^6, 17.144, 26.5, 6.378, 3.833, 8827.01, 
  1.7, 199.128, 8.27, 5., 21.6, 79.602, 1.3, 74.25}, 
 {"PRY", "South America", "Paraguay", "2020-06-07", 1090., 3., 11., 0., 
  152.821, 0.421, 1.542, 0., 37532., 1159., 5.262, 0.162, 1075., 0.151, 
  "samples tested", 81.48, 7.13253*^6, 17.144, 26.5, 6.378, 3.833, 8827.01, 
  1.7, 199.128, 8.27, 5., 21.6, 79.602, 1.3, 74.25}, 
 {"PRY", "South America", "Paraguay", "2020-06-08", 1135., 45., 11., 0., 
  159.13, 6.309, 1.542, 0., 38942., 1410., 5.46, 0.198, 1158., 0.162, 
  "samples tested", 81.48, 7.13253*^6, 17.144, 26.5, 6.378, 3.833, 8827.01, 
  1.7, 199.128, 8.27, 5., 21.6, 79.602, 1.3, 74.25}, 
 {"PRY", "South America", "Paraguay", "2020-06-09", 1145., 10., 11., 0., 
  160.532, 1.402, 1.542, 0., 40032., 1090., 5.613, 0.153, 1132., 0.159, 
  "samples tested", 81.48, 7.13253*^6, 17.144, 26.5, 6.378, 3.833, 8827.01, 
  1.7, 199.128, 8.27, 5., 21.6, 79.602, 1.3, 74.25}, 
 {"PRY", "South America", "Paraguay", "2020-06-10", 1187., 42., 11., 0., 
  166.421, 5.889, 1.542, 0., 41702., 1670., 5.847, 0.234, 1232., 0.173, 
  "samples tested", 83.33, 7.13253*^6, 17.144, 26.5, 6.378, 3.833, 8827.01, 
  1.7, 199.128, 8.27, 5., 21.6, 79.602, 1.3, 74.25}, 
 {"PRY", "South America", "Paraguay", "2020-06-11", 1202., 15., 11., 0., 
  168.524, 2.103, 1.542, 0., 43292., 1590., 6.07, 0.223, 1293., 0.181, 
  "samples tested", 83.33, 7.13253*^6, 17.144, 26.5, 6.378, 3.833, 8827.01, 
  1.7, 199.128, 8.27, 5., 21.6, 79.602, 1.3, 74.25}, 
 {"PRY", "South America", "Paraguay", "2020-06-12", 1230., 28., 11., 0., 
  172.449, 3.926, 1.542, 0., 45132., 1840., 6.328, 0.258, 1411., 0.198, 
  "samples tested", 83.33, 7.13253*^6, 17.144, 26.5, 6.378, 3.833, 8827.01, 
  1.7, 199.128, 8.27, 5., 21.6, 79.602, 1.3, 74.25}, 
 {"PRY", "South America", "Paraguay", "2020-06-13", 1254., 24., 11., 0., 
  175.814, 3.365, 1.542, 0., 46608., 1476., 6.535, 0.207, 1462., 0.205, 
  "samples tested", 83.33, 7.13253*^6, 17.144, 26.5, 6.378, 3.833, 8827.01, 
  1.7, 199.128, 8.27, 5., 21.6, 79.602, 1.3, 74.25}, 
 {"PRY", "South America", "Paraguay", "2020-06-14", 1261., 7., 11., 0., 
  176.796, 0.981, 1.542, 0., 48081., 1473., 6.741, 0.207, 1507., 0.211, 
  "samples tested", 83.33, 7.13253*^6, 17.144, 26.5, 6.378, 3.833, 8827.01, 
  1.7, 199.128, 8.27, 5., 21.6, 79.602, 1.3, 74.25}, 
 {"PRY", "South America", "Paraguay", "2020-06-15", 1289., 28., 11., 0., 
  180.721, 3.926, 1.542, 0., 48729., 648., 6.832, 0.091, 1398., 0.196, 
  "samples tested", 83.33, 7.13253*^6, 17.144, 26.5, 6.378, 3.833, 8827.01, 
  1.7, 199.128, 8.27, 5., 21.6, 79.602, 1.3, 74.25}, 
 {"PRY", "South America", "Paraguay", "2020-06-16", 1289., 0., 12., 1., 
  180.721, 0., 1.682, 0.14, 49978., 1249., 7.007, 0.175, 1421., 0.199, 
  "samples tested", 83.33, 7.13253*^6, 17.144, 26.5, 6.378, 3.833, 8827.01, 
  1.7, 199.128, 8.27, 5., 21.6, 79.602, 1.3, 74.25}, 
 {"PRY", "South America", "Paraguay", "2020-06-17", 1303., 14., 13., 1., 
  182.684, 1.963, 1.823, 0.14, 51178., 1200., 7.175, 0.168, 1354., 0.19, 
  "samples tested", 83.33, 7.13253*^6, 17.144, 26.5, 6.378, 3.833, 8827.01, 
  1.7, 199.128, 8.27, 5., 21.6, 79.602, 1.3, 74.25}, 
 {"PRY", "South America", "Paraguay", "2020-06-18", 1308., 5., 13., 0., 
  183.385, 0.701, 1.823, 0., 52649., 1471., 7.382, 0.206, 1337., 0.187, 
  "samples tested", 83.33, 7.13253*^6, 17.144, 26.5, 6.378, 3.833, 8827.01, 
  1.7, 199.128, 8.27, 5., 21.6, 79.602, 1.3, 74.25}, 
 {"PRY", "South America", "Paraguay", "2020-06-19", 1330., 22., 13., 0., 
  186.47, 3.084, 1.823, 0., 54278., 1629., 7.61, 0.228, 1307., 0.183, 
  "samples tested", 83.33, 7.13253*^6, 17.144, 26.5, 6.378, 3.833, 8827.01, 
  1.7, 199.128, 8.27, 5., 21.6, 79.602, 1.3, 74.25}, 
 {"PRY", "South America", "Paraguay", "2020-06-20", 1336., 6., 13., 0., 
  187.311, 0.841, 1.823, 0., 55827., 1549., 7.827, 0.217, 1317., 0.185, 
  "samples tested", 83.33, 7.13253*^6, 17.144, 26.5, 6.378, 3.833, 8827.01, 
  1.7, 199.128, 8.27, 5., 21.6, 79.602, 1.3, 74.25}, 
 {"PRY", "South America", "Paraguay", "2020-06-21", 1362., 26., 13., 0., 
  190.956, 3.645, 1.823, 0., 56992., 1165., 7.99, 0.163, 1273., 0.178, 
  "samples tested", 83.33, 7.13253*^6, 17.144, 26.5, 6.378, 3.833, 8827.01, 
  1.7, 199.128, 8.27, 5., 21.6, 79.602, 1.3, 74.25}, 
 {"PRY", "South America", "Paraguay", "2020-06-22", 1379., 17., 13., 0., 
  193.34, 2.383, 1.823, 0., 57895., 903., 8.117, 0.127, 1309., 0.184, 
  "samples tested", 83.33, 7.13253*^6, 17.144, 26.5, 6.378, 3.833, 8827.01, 
  1.7, 199.128, 8.27, 5., 21.6, 79.602, 1.3, 74.25}, 
 {"PRY", "South America", "Paraguay", "2020-06-23", 1392., 13., 13., 0., 
  195.162, 1.823, 1.823, 0., 59454., 1559., 8.336, 0.219, 1354., 0.19, 
  "samples tested", 83.33, 7.13253*^6, 17.144, 26.5, 6.378, 3.833, 8827.01, 
  1.7, 199.128, 8.27, 5., 21.6, 79.602, 1.3, 74.25}, 
 {"PRY", "South America", "Paraguay", "2020-06-24", 1422., 30., 13., 0., 
  199.368, 4.206, 1.823, 0., 60811., 1357., 8.526, 0.19, 1376., 0.193, 
  "samples tested", 83.33, 7.13253*^6, 17.144, 26.5, 6.378, 3.833, 8827.01, 
  1.7, 199.128, 8.27, 5., 21.6, 79.602, 1.3, 74.25}, 
 {"PRY", "South America", "Paraguay", "2020-06-25", 1528., 106., 13., 0., 
  214.23, 14.861, 1.823, 0., 62384., 1573., 8.746, 0.221, 1391., 0.195, 
  "samples tested", 81.48, 7.13253*^6, 17.144, 26.5, 6.378, 3.833, 8827.01, 
  1.7, 199.128, 8.27, 5., 21.6, 79.602, 1.3, 74.25}, 
 {"PRY", "South America", "Paraguay", "2020-06-26", 1569., 41., 13., 0., 
  219.978, 5.748, 1.823, 0., 63974., 1590., 8.969, 0.223, 1385., 0.194, 
  "samples tested", 81.48, 7.13253*^6, 17.144, 26.5, 6.378, 3.833, 8827.01, 
  1.7, 199.128, 8.27, 5., 21.6, 79.602, 1.3, 74.25}, 
 {"PRY", "South America", "Paraguay", "2020-06-27", 1711., 142., 13., 0., 
  239.887, 19.909, 1.823, 0., 65605., 1631., 9.198, 0.229, 1397., 0.196, 
  "samples tested", 81.48, 7.13253*^6, 17.144, 26.5, 6.378, 3.833, 8827.01, 
  1.7, 199.128, 8.27, 5., 21.6, 79.602, 1.3, 74.25}, 
 {"PRY", "South America", "Paraguay", "2020-06-28", 1942., 231., 15., 2., 
  272.274, 32.387, 2.103, 0.28, 66966., 1361., 9.389, 0.191, 1425., 0.2, 
  "samples tested", 81.48, 7.13253*^6, 17.144, 26.5, 6.378, 3.833, 8827.01, 
  1.7, 199.128, 8.27, 5., 21.6, 79.602, 1.3, 74.25}, 
 {"PRY", "South America", "Paraguay", "2020-06-29", 2127., 185., 15., 0., 
  298.211, 25.938, 2.103, 0., 68027., 1061., 9.538, 0.149, 1447., 0.203, 
  "samples tested", "", 7.13253*^6, 17.144, 26.5, 6.378, 3.833, 8827.01, 1.7, 
  199.128, 8.27, 5., 21.6, 79.602, 1.3, 74.25}, 
 {"PRY", "South America", "Paraguay", "2020-06-30", 2191., 64., 16., 1., 
  307.184, 8.973, 2.243, 0.14, 69343., 1316., 9.722, 0.185, 1413., 0.198, 
  "samples tested", "", 7.13253*^6, 17.144, 26.5, 6.378, 3.833, 8827.01, 1.7, 
  199.128, 8.27, 5., 21.6, 79.602, 1.3, 74.25}, 
 {"PRY", "South America", "Paraguay", "2020-07-01", 2221., 30., 17., 1., 
  311.39, 4.206, 2.383, 0.14, 70690., 1347., 9.911, 0.189, 1411., 0.198, 
  "samples tested", "", 7.13253*^6, 17.144, 26.5, 6.378, 3.833, 8827.01, 1.7, 
  199.128, 8.27, 5., 21.6, 79.602, 1.3, 74.25}, 
 {"PRY", "South America", "Paraguay", "2020-07-02", 2260., 39., 19., 2., 
  316.858, 5.468, 2.664, 0.28, 72319., 1629., 10.139, 0.228, 1419., 0.199, 
  "samples tested", "", 7.13253*^6, 17.144, 26.5, 6.378, 3.833, 8827.01, 1.7, 
  199.128, 8.27, 5., 21.6, 79.602, 1.3, 74.25}, 
 {"PRY", "South America", "Paraguay", "2020-07-03", 2303., 43., 19., 0., 
  322.887, 6.029, 2.664, 0., 74088., 1769., 10.387, 0.248, 1445., 0.203, 
  "samples tested", "", 7.13253*^6, 17.144, 26.5, 6.378, 3.833, 8827.01, 1.7, 
  199.128, 8.27, 5., 21.6, 79.602, 1.3, 74.25}, 
 {"PRY", "South America", "Paraguay", "2020-07-04", 2349., 46., 19., 0., 
  329.336, 6.449, 2.664, 0., 76077., 1989., 10.666, 0.279, 1496., 0.21, 
  "samples tested", "", 7.13253*^6, 17.144, 26.5, 6.378, 3.833, 8827.01, 1.7, 
  199.128, 8.27, 5., 21.6, 79.602, 1.3, 74.25}, 
 {"PRY", "South America", "Paraguay", "2020-07-05", 2385., 36., 20., 1., 
  334.383, 5.047, 2.804, 0.14, 77879., 1802., 10.919, 0.253, 1559., 0.219, 
  "samples tested", "", 7.13253*^6, 17.144, 26.5, 6.378, 3.833, 8827.01, 1.7, 
  199.128, 8.27, 5., 21.6, 79.602, 1.3, 74.25}, 
 {"PRY", "South America", "Paraguay", "2020-07-06", 2427., 42., 20., 0., 
  340.272, 5.889, 2.804, 0., "", "", "", "", "", "", "", "", 7.13253*^6, 
  17.144, 26.5, 6.378, 3.833, 8827.01, 1.7, 199.128, 8.27, 5., 21.6, 79.602, 
  1.3, 74.25}, {"PRY", "South America", "Paraguay", "2020-07-07", 2456., 29., 
  20., 0., 344.338, 4.066, 2.804, 0., "", "", "", "", "", "", "", "", 
  7.13253*^6, 17.144, 26.5, 6.378, 3.833, 8827.01, 1.7, 199.128, 8.27, 5., 
  21.6, 79.602, 1.3, 74.25}, {"PRY", "South America", "Paraguay", 
  "2020-07-08", 2502., 46., 20., 0., 350.787, 6.449, 2.804, 0., "", "", "", 
  "", "", "", "", "", 7.13253*^6, 17.144, 26.5, 6.378, 3.833, 8827.01, 1.7, 
  199.128, 8.27, 5., 21.6, 79.602, 1.3, 74.25}, 
 {"PER", "South America", "Peru", "2020-03-04", "", "", "", "", "", "", "", 
  "", 107., "", 0.003, "", "", "", "people tested", 0., 3.2971846*^7, 25.129, 
  29.1, 7.151, 4.455, 12236.706, 3.5, 85.755, 5.95, 4.8, "", "", 1.6, 76.74}, 
 {"PER", "South America", "Peru", "2020-03-05", "", "", "", "", "", "", "", 
  "", "", "", "", "", "", "", "people tested", 11.11, 3.2971846*^7, 25.129, 
  29.1, 7.151, 4.455, 12236.706, 3.5, 85.755, 5.95, 4.8, "", "", 1.6, 76.74}, 
 {"PER", "South America", "Peru", "2020-03-06", "", "", "", "", "", "", "", 
  "", 155., "", 0.005, "", "", "", "people tested", 13.89, 3.2971846*^7, 
  25.129, 29.1, 7.151, 4.455, 12236.706, 3.5, 85.755, 5.95, 4.8, "", "", 1.6, 
  76.74}, {"PER", "South America", "Peru", "2020-03-07", 1., 1., 0., 0., 
  0.03, 0.03, 0., 0., 219., 64., 0.007, 0.002, "", "", "people tested", 
  13.89, 3.2971846*^7, 25.129, 29.1, 7.151, 4.455, 12236.706, 3.5, 85.755, 
  5.95, 4.8, "", "", 1.6, 76.74}, {"PER", "South America", "Peru", 
  "2020-03-08", "", "", "", "", "", "", "", "", 250., 31., 0.008, 0.001, "", 
  "", "people tested", 13.89, 3.2971846*^7, 25.129, 29.1, 7.151, 4.455, 
  12236.706, 3.5, 85.755, 5.95, 4.8, "", "", 1.6, 76.74}, 
 {"PER", "South America", "Peru", "2020-03-09", 7., 6., 0., 0., 0.212, 0.182, 
  0., 0., 318., 68., 0.01, 0.002, "", "", "people tested", 13.89, 
  3.2971846*^7, 25.129, 29.1, 7.151, 4.455, 12236.706, 3.5, 85.755, 5.95, 
  4.8, "", "", 1.6, 76.74}, {"PER", "South America", "Peru", "2020-03-10", 
  9., 2., 0., 0., 0.273, 0.061, 0., 0., 346., 28., 0.01, 0.001, "", "", 
  "people tested", 13.89, 3.2971846*^7, 25.129, 29.1, 7.151, 4.455, 
  12236.706, 3.5, 85.755, 5.95, 4.8, "", "", 1.6, 76.74}, 
 {"PER", "South America", "Peru", "2020-03-11", 11., 2., 0., 0., 0.334, 
  0.061, 0., 0., 656., 310., 0.02, 0.009, 78., 0.002, "people tested", 16.67, 
  3.2971846*^7, 25.129, 29.1, 7.151, 4.455, 12236.706, 3.5, 85.755, 5.95, 
  4.8, "", "", 1.6, 76.74}, {"PER", "South America", "Peru", "2020-03-12", 
  17., 6., 0., 0., 0.516, 0.182, 0., 0., "", "", "", "", 102., 0.003, 
  "people tested", 44.44, 3.2971846*^7, 25.129, 29.1, 7.151, 4.455, 
  12236.706, 3.5, 85.755, 5.95, 4.8, "", "", 1.6, 76.74}, 
 {"PER", "South America", "Peru", "2020-03-13", 22., 5., 0., 0., 0.667, 
  0.152, 0., 0., "", "", "", "", 126., 0.004, "people tested", 44.44, 
  3.2971846*^7, 25.129, 29.1, 7.151, 4.455, 12236.706, 3.5, 85.755, 5.95, 
  4.8, "", "", 1.6, 76.74}, {"PER", "South America", "Peru", "2020-03-14", 
  38., 16., 0., 0., 1.152, 0.485, 0., 0., 1232., "", 0.037, "", 145., 0.004, 
  "people tested", 50., 3.2971846*^7, 25.129, 29.1, 7.151, 4.455, 12236.706, 
  3.5, 85.755, 5.95, 4.8, "", "", 1.6, 76.74}, 
 {"PER", "South America", "Peru", "2020-03-15", 43., 5., 0., 0., 1.304, 
  0.152, 0., 0., 1822., 590., 0.055, 0.018, 225., 0.007, "people tested", 
  74.07, 3.2971846*^7, 25.129, 29.1, 7.151, 4.455, 12236.706, 3.5, 85.755, 
  5.95, 4.8, "", "", 1.6, 76.74}, {"PER", "South America", "Peru", 
  "2020-03-16", 71., 28., 0., 0., 2.153, 0.849, 0., 0., 2315., 493., 0.07, 
  0.015, 285., 0.009, "people tested", 90.74, 3.2971846*^7, 25.129, 29.1, 
  7.151, 4.455, 12236.706, 3.5, 85.755, 5.95, 4.8, "", "", 1.6, 76.74}, 
 {"PER", "South America", "Peru", "2020-03-17", 86., 15., 0., 0., 2.608, 
  0.455, 0., 0., 2797., 482., 0.085, 0.015, 350., 0.011, "people tested", 
  90.74, 3.2971846*^7, 25.129, 29.1, 7.151, 4.455, 12236.706, 3.5, 85.755, 
  5.95, 4.8, "", "", 1.6, 76.74}, {"PER", "South America", "Peru", 
  "2020-03-18", 117., 31., 0., 0., 3.548, 0.94, 0., 0., 3075., 278., 0.093, 
  0.008, 346., 0.01, "people tested", 94.44, 3.2971846*^7, 25.129, 29.1, 
  7.151, 4.455, 12236.706, 3.5, 85.755, 5.95, 4.8, "", "", 1.6, 76.74}, 
 {"PER", "South America", "Peru", "2020-03-19", 145., 28., 0., 0., 4.398, 
  0.849, 0., 0., 3841., 766., 0.116, 0.023, 428., 0.013, "people tested", 
  94.44, 3.2971846*^7, 25.129, 29.1, 7.151, 4.455, 12236.706, 3.5, 85.755, 
  5.95, 4.8, "", "", 1.6, 76.74}, {"PER", "South America", "Peru", 
  "2020-03-20", 234., 89., 2., 2., 7.097, 2.699, 0.061, 0.061, 4298., 457., 
  0.13, 0.014, 465., 0.014, "people tested", 94.44, 3.2971846*^7, 25.129, 
  29.1, 7.151, 4.455, 12236.706, 3.5, 85.755, 5.95, 4.8, "", "", 1.6, 76.74}, 
 {"PER", "South America", "Peru", "2020-03-21", 263., 29., 3., 1., 7.977, 
  0.88, 0.091, 0.03, 5185., 887., 0.157, 0.027, 565., 0.017, "people tested", 
  94.44, 3.2971846*^7, 25.129, 29.1, 7.151, 4.455, 12236.706, 3.5, 85.755, 
  5.95, 4.8, "", "", 1.6, 76.74}, {"PER", "South America", "Peru", 
  "2020-03-22", 318., 55., 5., 2., 9.645, 1.668, 0.152, 0.061, 6184., 999., 
  0.188, 0.03, 623., 0.019, "people tested", 94.44, 3.2971846*^7, 25.129, 
  29.1, 7.151, 4.455, 12236.706, 3.5, 85.755, 5.95, 4.8, "", "", 1.6, 76.74}, 
 {"PER", "South America", "Peru", "2020-03-23", 363., 45., 5., 0., 11.009, 
  1.365, 0.152, 0., 7013., 829., 0.213, 0.025, 671., 0.02, "people tested", 
  94.44, 3.2971846*^7, 25.129, 29.1, 7.151, 4.455, 12236.706, 3.5, 85.755, 
  5.95, 4.8, "", "", 1.6, 76.74}, {"PER", "South America", "Peru", 
  "2020-03-24", 395., 32., 5., 0., 11.98, 0.971, 0.152, 0., 7486., 473., 
  0.227, 0.014, 670., 0.02, "people tested", 94.44, 3.2971846*^7, 25.129, 
  29.1, 7.151, 4.455, 12236.706, 3.5, 85.755, 5.95, 4.8, "", "", 1.6, 76.74}, 
 {"PER", "South America", "Peru", "2020-03-25", 416., 21., 7., 2., 12.617, 
  0.637, 0.212, 0.061, 8040., 554., 0.244, 0.017, 709., 0.022, 
  "people tested", 94.44, 3.2971846*^7, 25.129, 29.1, 7.151, 4.455, 
  12236.706, 3.5, 85.755, 5.95, 4.8, "", "", 1.6, 76.74}, 
 {"PER", "South America", "Peru", "2020-03-26", 558., 142., 8., 1., 16.924, 
  4.307, 0.243, 0.03, 9219., 1179., 0.28, 0.036, 768., 0.023, 
  "people tested", 94.44, 3.2971846*^7, 25.129, 29.1, 7.151, 4.455, 
  12236.706, 3.5, 85.755, 5.95, 4.8, "", "", 1.6, 76.74}, 
 {"PER", "South America", "Peru", "2020-03-27", 580., 22., 9., 1., 17.591, 
  0.667, 0.273, 0.03, 10065., 846., 0.305, 0.026, 824., 0.025, 
  "people tested", 94.44, 3.2971846*^7, 25.129, 29.1, 7.151, 4.455, 
  12236.706, 3.5, 85.755, 5.95, 4.8, "", "", 1.6, 76.74}, 
 {"PER", "South America", "Peru", "2020-03-28", 635., 55., 11., 2., 19.259, 
  1.668, 0.334, 0.061, 10896., 831., 0.33, 0.025, 816., 0.025, 
  "people tested", 94.44, 3.2971846*^7, 25.129, 29.1, 7.151, 4.455, 
  12236.706, 3.5, 85.755, 5.95, 4.8, "", "", 1.6, 76.74}, 
 {"PER", "South America", "Peru", "2020-03-29", 671., 36., 16., 5., 20.351, 
  1.092, 0.485, 0.152, 12669., 1773., 0.384, 0.054, 926., 0.028, 
  "people tested", 94.44, 3.2971846*^7, 25.129, 29.1, 7.151, 4.455, 
  12236.706, 3.5, 85.755, 5.95, 4.8, "", "", 1.6, 76.74}, 
 {"PER", "South America", "Peru", "2020-03-30", 852., 181., 18., 2., 25.84, 
  5.49, 0.546, 0.061, 13452., 783., 0.408, 0.024, 920., 0.028, 
  "people tested", 94.44, 3.2971846*^7, 25.129, 29.1, 7.151, 4.455, 
  12236.706, 3.5, 85.755, 5.95, 4.8, "", "", 1.6, 76.74}, 
 {"PER", "South America", "Peru", "2020-03-31", 950., 98., 24., 6., 28.812, 
  2.972, 0.728, 0.182, 14463., 1011., 0.439, 0.031, 997., 0.03, 
  "people tested", 94.44, 3.2971846*^7, 25.129, 29.1, 7.151, 4.455, 
  12236.706, 3.5, 85.755, 5.95, 4.8, "", "", 1.6, 76.74}, 
 {"PER", "South America", "Peru", "2020-04-01", 1065., 115., 30., 6., 32.3, 
  3.488, 0.91, 0.182, 15587., 1124., 0.473, 0.034, 1078., 0.033, 
  "people tested", 94.44, 3.2971846*^7, 25.129, 29.1, 7.151, 4.455, 
  12236.706, 3.5, 85.755, 5.95, 4.8, "", "", 1.6, 76.74}, 
 {"PER", "South America", "Peru", "2020-04-02", 1323., 258., 47., 17., 
  40.125, 7.825, 1.425, 0.516, 16518., 931., 0.501, 0.028, 1043., 0.032, 
  "people tested", 94.44, 3.2971846*^7, 25.129, 29.1, 7.151, 4.455, 
  12236.706, 3.5, 85.755, 5.95, 4.8, "", "", 1.6, 76.74}, 
 {"PER", "South America", "Peru", "2020-04-03", 1414., 91., 55., 8., 42.885, 
  2.76, 1.668, 0.243, 17334., 816., 0.526, 0.025, 1038., 0.031, 
  "people tested", 94.44, 3.2971846*^7, 25.129, 29.1, 7.151, 4.455, 
  12236.706, 3.5, 85.755, 5.95, 4.8, "", "", 1.6, 76.74}, 
 {"PER", "South America", "Peru", "2020-04-04", 1595., 181., 61., 6., 48.375, 
  5.49, 1.85, 0.182, 17841., 507., 0.541, 0.015, 992., 0.03, "people tested", 
  94.44, 3.2971846*^7, 25.129, 29.1, 7.151, 4.455, 12236.706, 3.5, 85.755, 
  5.95, 4.8, "", "", 1.6, 76.74}, {"PER", "South America", "Peru", 
  "2020-04-05", 1746., 151., 73., 12., 52.954, 4.58, 2.214, 0.364, 19410., 
  1569., 0.589, 0.048, 963., 0.029, "people tested", 94.44, 3.2971846*^7, 
  25.129, 29.1, 7.151, 4.455, 12236.706, 3.5, 85.755, 5.95, 4.8, "", "", 1.6, 
  76.74}, {"PER", "South America", "Peru", "2020-04-06", 2281., 535., 83., 
  10., 69.18, 16.226, 2.517, 0.303, 20414., 1004., 0.619, 0.03, 995., 0.03, 
  "people tested", 94.44, 3.2971846*^7, 25.129, 29.1, 7.151, 4.455, 
  12236.706, 3.5, 85.755, 5.95, 4.8, "", "", 1.6, 76.74}, 
 {"PER", "South America", "Peru", "2020-04-07", 2561., 280., 92., 9., 77.672, 
  8.492, 2.79, 0.273, 21555., 1141., 0.654, 0.035, 1013., 0.031, 
  "people tested", 94.44, 3.2971846*^7, 25.129, 29.1, 7.151, 4.455, 
  12236.706, 3.5, 85.755, 5.95, 4.8, "", "", 1.6, 76.74}, 
 {"PER", "South America", "Peru", "2020-04-08", 2954., 393., 107., 15., 
  89.592, 11.919, 3.245, 0.455, 23255., 1700., 0.705, 0.052, 1095., 0.033, 
  "people tested", 94.44, 3.2971846*^7, 25.129, 29.1, 7.151, 4.455, 
  12236.706, 3.5, 85.755, 5.95, 4.8, "", "", 1.6, 76.74}, 
 {"PER", "South America", "Peru", "2020-04-09", 4342., 1388., 121., 14., 
  131.688, 42.097, 3.67, 0.425, 24410., 1155., 0.74, 0.035, 1127., 0.034, 
  "people tested", 94.44, 3.2971846*^7, 25.129, 29.1, 7.151, 4.455, 
  12236.706, 3.5, 85.755, 5.95, 4.8, "", "", 1.6, 76.74}, 
 {"PER", "South America", "Peru", "2020-04-10", 5256., 914., 138., 17., 
  159.409, 27.721, 4.185, 0.516, 25643., 1233., 0.778, 0.037, 1187., 0.036, 
  "people tested", 94.44, 3.2971846*^7, 25.129, 29.1, 7.151, 4.455, 
  12236.706, 3.5, 85.755, 5.95, 4.8, "", "", 1.6, 76.74}, 
 {"PER", "South America", "Peru", "2020-04-11", 5897., 641., 169., 31., 
  178.85, 19.441, 5.126, 0.94, 27519., 1876., 0.835, 0.057, 1383., 0.042, 
  "people tested", 94.44, 3.2971846*^7, 25.129, 29.1, 7.151, 4.455, 
  12236.706, 3.5, 85.755, 5.95, 4.8, "", "", 1.6, 76.74}, 
 {"PER", "South America", "Peru", "2020-04-12", 6848., 951., 181., 12., 
  207.692, 28.843, 5.49, 0.364, 31234., 3715., 0.947, 0.113, 1689., 0.051, 
  "people tested", 94.44, 3.2971846*^7, 25.129, 29.1, 7.151, 4.455, 
  12236.706, 3.5, 85.755, 5.95, 4.8, "", "", 1.6, 76.74}, 
 {"PER", "South America", "Peru", "2020-04-13", 7519., 671., 193., 12., 
  228.043, 20.351, 5.853, 0.364, 32644., 1410., 0.99, 0.043, 1747., 0.053, 
  "people tested", 94.44, 3.2971846*^7, 25.129, 29.1, 7.151, 4.455, 
  12236.706, 3.5, 85.755, 5.95, 4.8, "", "", 1.6, 76.74}, 
 {"PER", "South America", "Peru", "2020-04-14", 7519., 0., 193., 0., 228.043, 
  0., 5.853, 0., 33366., 722., 1.012, 0.022, 1687., 0.051, "people tested", 
  94.44, 3.2971846*^7, 25.129, 29.1, 7.151, 4.455, 12236.706, 3.5, 85.755, 
  5.95, 4.8, "", "", 1.6, 76.74}, {"PER", "South America", "Peru", 
  "2020-04-15", 10303., 2784., 230., 37., 312.479, 84.436, 6.976, 1.122, 
  34901., 1535., 1.059, 0.047, 1664., 0.05, "people tested", 94.44, 
  3.2971846*^7, 25.129, 29.1, 7.151, 4.455, 12236.706, 3.5, 85.755, 5.95, 
  4.8, "", "", 1.6, 76.74}, {"PER", "South America", "Peru", "2020-04-16", 
  11475., 1172., 254., 24., 348.024, 35.545, 7.704, 0.728, 36090., 1189., 
  1.095, 0.036, 1669., 0.051, "people tested", 94.44, 3.2971846*^7, 25.129, 
  29.1, 7.151, 4.455, 12236.706, 3.5, 85.755, 5.95, 4.8, "", "", 1.6, 76.74}, 
 {"PER", "South America", "Peru", "2020-04-17", 12491., 1016., 274., 20., 
  378.838, 30.814, 8.31, 0.607, "", "", "", "", 1662., 0.05, "people tested", 
  94.44, 3.2971846*^7, 25.129, 29.1, 7.151, 4.455, 12236.706, 3.5, 85.755, 
  5.95, 4.8, "", "", 1.6, 76.74}, {"PER", "South America", "Peru", 
  "2020-04-18", 13489., 998., 300., 26., 409.107, 30.268, 9.099, 0.789, 
  38462., "", 1.167, "", 1563., 0.047, "people tested", 94.44, 3.2971846*^7, 
  25.129, 29.1, 7.151, 4.455, 12236.706, 3.5, 85.755, 5.95, 4.8, "", "", 1.6, 
  76.74}, {"PER", "South America", "Peru", "2020-04-19", 14420., 931., 348., 
  48., 437.343, 28.236, 10.554, 1.456, 40028., 1566., 1.214, 0.047, 1256., 
  0.038, "people tested", 94.44, 3.2971846*^7, 25.129, 29.1, 7.151, 4.455, 
  12236.706, 3.5, 85.755, 5.95, 4.8, "", "", 1.6, 76.74}, 
 {"PER", "South America", "Peru", "2020-04-20", 15628., 1208., 400., 52., 
  473.98, 36.637, 12.132, 1.577, 41356., 1328., 1.254, 0.04, 1245., 0.038, 
  "people tested", 94.44, 3.2971846*^7, 25.129, 29.1, 7.151, 4.455, 
  12236.706, 3.5, 85.755, 5.95, 4.8, "", "", 1.6, 76.74}, 
 {"PER", "South America", "Peru", "2020-04-21", 16325., 697., 445., 45., 
  495.119, 21.139, 13.496, 1.365, 42748., 1392., 1.297, 0.042, 1340., 0.041, 
  "people tested", 94.44, 3.2971846*^7, 25.129, 29.1, 7.151, 4.455, 
  12236.706, 3.5, 85.755, 5.95, 4.8, "", "", 1.6, 76.74}, 
 {"PER", "South America", "Peru", "2020-04-22", 17837., 1512., 484., 39., 
  540.977, 45.857, 14.679, 1.183, 44421., 1673., 1.347, 0.051, 1360., 0.041, 
  "people tested", 94.44, 3.2971846*^7, 25.129, 29.1, 7.151, 4.455, 
  12236.706, 3.5, 85.755, 5.95, 4.8, "", "", 1.6, 76.74}, 
 {"PER", "South America", "Peru", "2020-04-23", 19250., 1413., 530., 46., 
  583.831, 42.855, 16.074, 1.395, 45715., 1294., 1.386, 0.039, 1375., 0.042, 
  "people tested", 94.44, 3.2971846*^7, 25.129, 29.1, 7.151, 4.455, 
  12236.706, 3.5, 85.755, 5.95, 4.8, "", "", 1.6, 76.74}, 
 {"PER", "South America", "Peru", "2020-04-24", 20914., 1664., 572., 42., 
  634.299, 50.467, 17.348, 1.274, 47624., 1909., 1.444, 0.058, 1478., 0.045, 
  "people tested", 94.44, 3.2971846*^7, 25.129, 29.1, 7.151, 4.455, 
  12236.706, 3.5, 85.755, 5.95, 4.8, "", "", 1.6, 76.74}, 
 {"PER", "South America", "Peru", "2020-04-25", 21648., 734., 634., 62., 
  656.56, 22.261, 19.229, 1.88, 49546., 1922., 1.503, 0.058, 1583., 0.048, 
  "people tested", 94.44, 3.2971846*^7, 25.129, 29.1, 7.151, 4.455, 
  12236.706, 3.5, 85.755, 5.95, 4.8, "", "", 1.6, 76.74}, 
 {"PER", "South America", "Peru", "2020-04-26", 25331., 3683., 700., 66., 
  768.262, 111.701, 21.23, 2.002, 51316., 1770., 1.556, 0.054, 1613., 0.049, 
  "people tested", 94.44, 3.2971846*^7, 25.129, 29.1, 7.151, 4.455, 
  12236.706, 3.5, 85.755, 5.95, 4.8, "", "", 1.6, 76.74}, 
 {"PER", "South America", "Peru", "2020-04-27", 27517., 2186., 728., 28., 
  834.56, 66.299, 22.079, 0.849, "", "", "", "", 1520., 0.046, 
  "people tested", 94.44, 3.2971846*^7, 25.129, 29.1, 7.151, 4.455, 
  12236.706, 3.5, 85.755, 5.95, 4.8, "", "", 1.6, 76.74}, 
 {"PER", "South America", "Peru", "2020-04-28", 28699., 1182., 782., 54., 
  870.409, 35.849, 23.717, 1.638, 52672., "", 1.597, "", 1418., 0.043, 
  "people tested", 94.44, 3.2971846*^7, 25.129, 29.1, 7.151, 4.455, 
  12236.706, 3.5, 85.755, 5.95, 4.8, "", "", 1.6, 76.74}, 
 {"PER", "South America", "Peru", "2020-04-29", 31190., 2491., 854., 72., 
  945.959, 75.549, 25.901, 2.184, 54540., 1868., 1.654, 0.057, 1446., 0.044, 
  "people tested", 94.44, 3.2971846*^7, 25.129, 29.1, 7.151, 4.455, 
  12236.706, 3.5, 85.755, 5.95, 4.8, "", "", 1.6, 76.74}, 
 {"PER", "South America", "Peru", "2020-04-30", 33931., 2741., 943., 89., 
  1029.09, 83.132, 28.6, 2.699, 58118., 3578., 1.763, 0.109, 1772., 0.054, 
  "people tested", 94.44, 3.2971846*^7, 25.129, 29.1, 7.151, 4.455, 
  12236.706, 3.5, 85.755, 5.95, 4.8, "", "", 1.6, 76.74}, 
 {"PER", "South America", "Peru", "2020-05-01", 36976., 3045., 1051., 108., 
  1121.442, 92.352, 31.876, 3.276, 60381., 2263., 1.831, 0.069, 1822., 0.055, 
  "people tested", 96.3, 3.2971846*^7, 25.129, 29.1, 7.151, 4.455, 12236.706, 
  3.5, 85.755, 5.95, 4.8, "", "", 1.6, 76.74}, 
 {"PER", "South America", "Peru", "2020-05-02", 40459., 3483., 1124., 73., 
  1227.077, 105.636, 34.09, 2.214, "", "", "", "", 1819., 0.055, 
  "people tested", 96.3, 3.2971846*^7, 25.129, 29.1, 7.151, 4.455, 12236.706, 
  3.5, 85.755, 5.95, 4.8, "", "", 1.6, 76.74}, 
 {"PER", "South America", "Peru", "2020-05-03", 42534., 2075., 1200., 76., 
  1290.01, 62.932, 36.395, 2.305, 64178., "", 1.946, "", 1837., 0.056, 
  "people tested", 96.3, 3.2971846*^7, 25.129, 29.1, 7.151, 4.455, 12236.706, 
  3.5, 85.755, 5.95, 4.8, "", "", 1.6, 76.74}, 
 {"PER", "South America", "Peru", "2020-05-04", 45928., 3394., 1286., 86., 
  1392.946, 102.936, 39.003, 2.608, 65792., 1614., 1.995, 0.049, 1971., 0.06, 
  "people tested", 96.3, 3.2971846*^7, 25.129, 29.1, 7.151, 4.455, 12236.706, 
  3.5, 85.755, 5.95, 4.8, "", "", 1.6, 76.74}, 
 {"PER", "South America", "Peru", "2020-05-05", 47372., 1444., 1344., 58., 
  1436.741, 43.795, 40.762, 1.759, 67563., 1771., 2.049, 0.054, 2127., 0.065, 
  "people tested", 96.3, 3.2971846*^7, 25.129, 29.1, 7.151, 4.455, 12236.706, 
  3.5, 85.755, 5.95, 4.8, "", "", 1.6, 76.74}, 
 {"PER", "South America", "Peru", "2020-05-06", 51189., 3817., 1444., 100., 
  1552.506, 115.765, 43.795, 3.033, "", "", "", "", 2238., 0.068, 
  "people tested", 96.3, 3.2971846*^7, 25.129, 29.1, 7.151, 4.455, 12236.706, 
  3.5, 85.755, 5.95, 4.8, "", "", 1.6, 76.74}, 
 {"PER", "South America", "Peru", "2020-05-07", 54817., 3628., 1533., 89., 
  1662.54, 110.033, 46.494, 2.699, 72844., "", 2.209, "", 2104., 0.064, 
  "people tested", 96.3, 3.2971846*^7, 25.129, 29.1, 7.151, 4.455, 12236.706, 
  3.5, 85.755, 5.95, 4.8, "", "", 1.6, 76.74}, 
 {"PER", "South America", "Peru", "2020-05-08", 58526., 3709., 1627., 94., 
  1775.03, 112.49, 49.345, 2.851, 74902., 2058., 2.272, 0.062, 2074., 0.063, 
  "people tested", 96.3, 3.2971846*^7, 25.129, 29.1, 7.151, 4.455, 12236.706, 
  3.5, 85.755, 5.95, 4.8, "", "", 1.6, 76.74}, 
 {"PER", "South America", "Peru", "2020-05-09", 61847., 3321., 1714., 87., 
  1875.752, 100.722, 51.984, 2.639, "", "", "", "", 2161., 0.066, 
  "people tested", 96.3, 3.2971846*^7, 25.129, 29.1, 7.151, 4.455, 12236.706, 
  3.5, 85.755, 5.95, 4.8, "", "", 1.6, 76.74}, 
 {"PER", "South America", "Peru", "2020-05-10", 65015., 3168., 1814., 100., 
  1971.834, 96.082, 55.017, 3.033, 79906., "", 2.423, "", 2247., 0.068, 
  "people tested", 96.3, 3.2971846*^7, 25.129, 29.1, 7.151, 4.455, 12236.706, 
  3.5, 85.755, 5.95, 4.8, "", "", 1.6, 76.74}, 
 {"PER", "South America", "Peru", "2020-05-11", 67307., 2292., 1889., 75., 
  2041.348, 69.514, 57.291, 2.275, 83676., 3770., 2.538, 0.114, 2555., 0.077, 
  "people tested", 92.59, 3.2971846*^7, 25.129, 29.1, 7.151, 4.455, 
  12236.706, 3.5, 85.755, 5.95, 4.8, "", "", 1.6, 76.74}, 
 {"PER", "South America", "Peru", "2020-05-12", 68822., 1515., 1961., 72., 
  2087.296, 45.948, 59.475, 2.184, 85594., 1918., 2.596, 0.058, 2576., 0.078, 
  "people tested", 92.59, 3.2971846*^7, 25.129, 29.1, 7.151, 4.455, 
  12236.706, 3.5, 85.755, 5.95, 4.8, "", "", 1.6, 76.74}, 
 {"PER", "South America", "Peru", "2020-05-13", 72059., 3237., 2057., 96., 
  2185.471, 98.175, 62.387, 2.912, 87791., 2197., 2.663, 0.067, 2512., 0.076, 
  "people tested", 92.59, 3.2971846*^7, 25.129, 29.1, 7.151, 4.455, 
  12236.706, 3.5, 85.755, 5.95, 4.8, "", "", 1.6, 76.74}, 
 {"PER", "South America", "Peru", "2020-05-14", 76306., 4247., 2169., 112., 
  2314.277, 128.807, 65.783, 3.397, "", "", "", "", 2488., 0.075, 
  "people tested", 92.59, 3.2971846*^7, 25.129, 29.1, 7.151, 4.455, 
  12236.706, 3.5, 85.755, 5.95, 4.8, "", "", 1.6, 76.74}, 
 {"PER", "South America", "Peru", "2020-05-15", 80604., 4298., 2267., 98., 
  2444.631, 130.354, 68.756, 2.972, 92725., "", 2.812, "", 2546., 0.077, 
  "people tested", 92.59, 3.2971846*^7, 25.129, 29.1, 7.151, 4.455, 
  12236.706, 3.5, 85.755, 5.95, 4.8, "", "", 1.6, 76.74}, 
 {"PER", "South America", "Peru", "2020-05-16", 84495., 3891., 2393., 126., 
  2562.641, 118.01, 72.577, 3.821, 96747., 4022., 2.934, 0.122, 2763., 0.084, 
  "people tested", 92.59, 3.2971846*^7, 25.129, 29.1, 7.151, 4.455, 
  12236.706, 3.5, 85.755, 5.95, 4.8, "", "", 1.6, 76.74}, 
 {"PER", "South America", "Peru", "2020-05-17", 88541., 4046., 2523., 130., 
  2685.352, 122.711, 76.52, 3.943, 100042., 3295., 3.034, 0.1, 2877., 0.087, 
  "people tested", 92.59, 3.2971846*^7, 25.129, 29.1, 7.151, 4.455, 
  12236.706, 3.5, 85.755, 5.95, 4.8, "", "", 1.6, 76.74}, 
 {"PER", "South America", "Peru", "2020-05-18", 92273., 3732., 2648., 125., 
  2798.539, 113.187, 80.311, 3.791, 102839., 2797., 3.119, 0.085, 2738., 
  0.083, "people tested", 92.59, 3.2971846*^7, 25.129, 29.1, 7.151, 4.455, 
  12236.706, 3.5, 85.755, 5.95, 4.8, "", "", 1.6, 76.74}, 
 {"PER", "South America", "Peru", "2020-05-19", 94933., 2660., 2789., 141., 
  2879.214, 80.675, 84.587, 4.276, 105627., 2788., 3.204, 0.085, 2862., 
  0.087, "people tested", 92.59, 3.2971846*^7, 25.129, 29.1, 7.151, 4.455, 
  12236.706, 3.5, 85.755, 5.95, 4.8, "", "", 1.6, 76.74}, 
 {"PER", "South America", "Peru", "2020-05-20", 99483., 4550., 2914., 125., 
  3017.211, 137.997, 88.378, 3.791, 108481., 2854., 3.29, 0.087, 2956., 0.09, 
  "people tested", 92.59, 3.2971846*^7, 25.129, 29.1, 7.151, 4.455, 
  12236.706, 3.5, 85.755, 5.95, 4.8, "", "", 1.6, 76.74}, 
 {"PER", "South America", "Peru", "2020-05-21", 104020., 4537., 3024., 110., 
  3154.813, 137.602, 91.715, 3.336, "", "", "", "", 2880., 0.087, 
  "people tested", 92.59, 3.2971846*^7, 25.129, 29.1, 7.151, 4.455, 
  12236.706, 3.5, 85.755, 5.95, 4.8, "", "", 1.6, 76.74}, 
 {"PER", "South America", "Peru", "2020-05-22", 108769., 4749., 3148., 124., 
  3298.845, 144.032, 95.475, 3.761, 112353., "", 3.408, "", 2804., 0.085, 
  "people tested", 92.59, 3.2971846*^7, 25.129, 29.1, 7.151, 4.455, 
  12236.706, 3.5, 85.755, 5.95, 4.8, "", "", 1.6, 76.74}, 
 {"PER", "South America", "Peru", "2020-05-23", 111698., 2929., 3244., 96., 
  3387.678, 88.833, 98.387, 2.912, 122749., 10396., 3.723, 0.315, 3715., 
  0.113, "people tested", 92.59, 3.2971846*^7, 25.129, 29.1, 7.151, 4.455, 
  12236.706, 3.5, 85.755, 5.95, 4.8, "", "", 1.6, 76.74}, 
 {"PER", "South America", "Peru", "2020-05-24", 115754., 4056., 3373., 129., 
  3510.692, 123.014, 102.299, 3.912, "", "", "", "", 3301., 0.1, 
  "people tested", 92.59, 3.2971846*^7, 25.129, 29.1, 7.151, 4.455, 
  12236.706, 3.5, 85.755, 5.95, 4.8, "", "", 1.6, 76.74}, 
 {"PER", "South America", "Peru", "2020-05-25", 119959., 4205., 3456., 83., 
  3638.225, 127.533, 104.817, 2.517, 123549., "", 3.747, "", 2959., 0.09, 
  "people tested", 89.81, 3.2971846*^7, 25.129, 29.1, 7.151, 4.455, 
  12236.706, 3.5, 85.755, 5.95, 4.8, "", "", 1.6, 76.74}, 
 {"PER", "South America", "Peru", "2020-05-26", 123979., 4020., 3629., 173., 
  3760.147, 121.922, 110.064, 5.247, 124891., 1342., 3.788, 0.041, 2752., 
  0.083, "people tested", 89.81, 3.2971846*^7, 25.129, 29.1, 7.151, 4.455, 
  12236.706, 3.5, 85.755, 5.95, 4.8, "", "", 1.6, 76.74}, 
 {"PER", "South America", "Peru", "2020-05-27", 129751., 5772., 3788., 159., 
  3935.206, 175.058, 114.886, 4.822, 127454., 2563., 3.866, 0.078, 2710., 
  0.082, "people tested", 89.81, 3.2971846*^7, 25.129, 29.1, 7.151, 4.455, 
  12236.706, 3.5, 85.755, 5.95, 4.8, "", "", 1.6, 76.74}, 
 {"PER", "South America", "Peru", "2020-05-28", 135905., 6154., 3983., 195., 
  4121.85, 186.644, 120.8, 5.914, 131057., 3603., 3.975, 0.109, 2949., 0.089, 
  "people tested", 89.81, 3.2971846*^7, 25.129, 29.1, 7.151, 4.455, 
  12236.706, 3.5, 85.755, 5.95, 4.8, "", "", 1.6, 76.74}, 
 {"PER", "South America", "Peru", "2020-05-29", 141779., 5874., 4099., 116., 
  4300.002, 178.152, 124.318, 3.518, 133845., 2788., 4.059, 0.085, 3070., 
  0.093, "people tested", 89.81, 3.2971846*^7, 25.129, 29.1, 7.151, 4.455, 
  12236.706, 3.5, 85.755, 5.95, 4.8, "", "", 1.6, 76.74}, 
 {"PER", "South America", "Peru", "2020-05-30", 148285., 6506., 4230., 131., 
  4497.322, 197.32, 128.291, 3.973, 137563., 3718., 4.172, 0.113, 2116., 
  0.064, "people tested", 89.81, 3.2971846*^7, 25.129, 29.1, 7.151, 4.455, 
  12236.706, 3.5, 85.755, 5.95, 4.8, "", "", 1.6, 76.74}, 
 {"PER", "South America", "Peru", "2020-05-31", 155671., 7386., 4371., 141., 
  4721.331, 224.009, 132.568, 4.276, 140605., 3042., 4.264, 0.092, 2494., 
  0.076, "people tested", 89.81, 3.2971846*^7, 25.129, 29.1, 7.151, 4.455, 
  12236.706, 3.5, 85.755, 5.95, 4.8, "", "", 1.6, 76.74}, 
 {"PER", "South America", "Peru", "2020-06-01", 164476., 8805., 4506., 135., 
  4988.377, 267.046, 136.662, 4.094, 144167., 3562., 4.372, 0.108, 2945., 
  0.089, "people tested", 89.81, 3.2971846*^7, 25.129, 29.1, 7.151, 4.455, 
  12236.706, 3.5, 85.755, 5.95, 4.8, "", "", 1.6, 76.74}, 
 {"PER", "South America", "Peru", "2020-06-02", 170039., 5563., 4634., 128., 
  5157.097, 168.72, 140.544, 3.882, 145625., 1458., 4.417, 0.044, 2962., 
  0.09, "people tested", 89.81, 3.2971846*^7, 25.129, 29.1, 7.151, 4.455, 
  12236.706, 3.5, 85.755, 5.95, 4.8, "", "", 1.6, 76.74}, 
 {"PER", "South America", "Peru", "2020-06-03", 170039., 0., 4634., 0., 
  5157.097, 0., 140.544, 0., 152228., 6603., 4.617, 0.2, 3539., 0.107, 
  "people tested", 89.81, 3.2971846*^7, 25.129, 29.1, 7.151, 4.455, 
  12236.706, 3.5, 85.755, 5.95, 4.8, "", "", 1.6, 76.74}, 
 {"PER", "South America", "Peru", "2020-06-04", 178914., 8875., 4894., 260., 
  5426.266, 269.169, 148.43, 7.886, "", "", "", "", 3135., 0.095, 
  "people tested", 89.81, 3.2971846*^7, 25.129, 29.1, 7.151, 4.455, 
  12236.706, 3.5, 85.755, 5.95, 4.8, "", "", 1.6, 76.74}, 
 {"PER", "South America", "Peru", "2020-06-05", 183198., 4284., 5031., 137., 
  5556.195, 129.929, 152.585, 4.155, 153773., "", 4.664, "", 2847., 0.086, 
  "people tested", 89.81, 3.2971846*^7, 25.129, 29.1, 7.151, 4.455, 
  12236.706, 3.5, 85.755, 5.95, 4.8, "", "", 1.6, 76.74}, 
 {"PER", "South America", "Peru", "2020-06-06", 187400., 4202., 5162., 131., 
  5683.637, 127.442, 156.558, 3.973, 159169., 5396., 4.827, 0.164, 3087., 
  0.094, "people tested", 89.81, 3.2971846*^7, 25.129, 29.1, 7.151, 4.455, 
  12236.706, 3.5, 85.755, 5.95, 4.8, "", "", 1.6, 76.74}, 
 {"PER", "South America", "Peru", "2020-06-07", 191758., 4358., 5301., 139., 
  5815.81, 132.173, 160.774, 4.216, 163538., 4369., 4.96, 0.133, 3276., 
  0.099, "people tested", 89.81, 3.2971846*^7, 25.129, 29.1, 7.151, 4.455, 
  12236.706, 3.5, 85.755, 5.95, 4.8, "", "", 1.6, 76.74}, 
 {"PER", "South America", "Peru", "2020-06-08", 196515., 4757., 5465., 164., 
  5960.085, 144.275, 165.747, 4.974, "", "", "", "", 3352., 0.102, 
  "people tested", 89.81, 3.2971846*^7, 25.129, 29.1, 7.151, 4.455, 
  12236.706, 3.5, 85.755, 5.95, 4.8, "", "", 1.6, 76.74}, 
 {"PER", "South America", "Peru", "2020-06-09", 199696., 3181., 5571., 106., 
  6056.561, 96.476, 168.962, 3.215, 171719., "", 5.208, "", 3728., 0.113, 
  "people tested", 89.81, 3.2971846*^7, 25.129, 29.1, 7.151, 4.455, 
  12236.706, 3.5, 85.755, 5.95, 4.8, "", "", 1.6, 76.74}, 
 {"PER", "South America", "Peru", "2020-06-10", 203736., 4040., 5738., 167., 
  6179.09, 122.529, 174.027, 5.065, "", "", "", "", 3072., 0.093, 
  "people tested", 89.81, 3.2971846*^7, 25.129, 29.1, 7.151, 4.455, 
  12236.706, 3.5, 85.755, 5.95, 4.8, "", "", 1.6, 76.74}, 
 {"PER", "South America", "Peru", "2020-06-11", 208823., 5087., 5903., 165., 
  6333.373, 154.283, 179.032, 5.004, 175752., "", 5.33, "", 3250., 0.099, 
  "people tested", 89.81, 3.2971846*^7, 25.129, 29.1, 7.151, 4.455, 
  12236.706, 3.5, 85.755, 5.95, 4.8, "", "", 1.6, 76.74}, 
 {"PER", "South America", "Peru", "2020-06-12", 214788., 5965., 6109., 206., 
  6514.285, 180.912, 185.279, 6.248, 179364., 3612., 5.44, 0.11, 3656., 
  0.111, "people tested", 89.81, 3.2971846*^7, 25.129, 29.1, 7.151, 4.455, 
  12236.706, 3.5, 85.755, 5.95, 4.8, "", "", 1.6, 76.74}, 
 {"PER", "South America", "Peru", "2020-06-13", 220749., 5961., 6308., 199., 
  6695.076, 180.791, 191.315, 6.035, 183143., 3779., 5.555, 0.115, 3425., 
  0.104, "people tested", 89.81, 3.2971846*^7, 25.129, 29.1, 7.151, 4.455, 
  12236.706, 3.5, 85.755, 5.95, 4.8, "", "", 1.6, 76.74}, 
 {"PER", "South America", "Peru", "2020-06-14", 225132., 4383., 6498., 190., 
  6828.007, 132.932, 197.077, 5.762, 191072., 7929., 5.795, 0.24, 3933., 
  0.119, "people tested", 89.81, 3.2971846*^7, 25.129, 29.1, 7.151, 4.455, 
  12236.706, 3.5, 85.755, 5.95, 4.8, "", "", 1.6, 76.74}, 
 {"PER", "South America", "Peru", "2020-06-15", 229736., 4604., 6688., 190., 
  6967.641, 139.634, 202.84, 5.762, "", "", "", "", 3718., 0.113, 
  "people tested", 89.81, 3.2971846*^7, 25.129, 29.1, 7.151, 4.455, 
  12236.706, 3.5, 85.755, 5.95, 4.8, "", "", 1.6, 76.74}, 
 {"PER", "South America", "Peru", "2020-06-16", 232992., 3256., 6860., 172., 
  7066.392, 98.751, 208.056, 5.217, "", "", "", "", 3502., 0.106, 
  "people tested", 89.81, 3.2971846*^7, 25.129, 29.1, 7.151, 4.455, 
  12236.706, 3.5, 85.755, 5.95, 4.8, "", "", 1.6, 76.74}, 
 {"PER", "South America", "Peru", "2020-06-17", 237156., 4164., 7056., 196., 
  7192.682, 126.29, 214.001, 5.944, 198817., "", 6.03, "", 3583., 0.109, 
  "people tested", 89.81, 3.2971846*^7, 25.129, 29.1, 7.151, 4.455, 
  12236.706, 3.5, 85.755, 5.95, 4.8, "", "", 1.6, 76.74}, 
 {"PER", "South America", "Peru", "2020-06-18", 240908., 3752., 7257., 201., 
  7306.476, 113.794, 220.097, 6.096, 206423., 7606., 6.261, 0.231, 4382., 
  0.133, "people tested", 89.81, 3.2971846*^7, 25.129, 29.1, 7.151, 4.455, 
  12236.706, 3.5, 85.755, 5.95, 4.8, "", "", 1.6, 76.74}, 
 {"PER", "South America", "Peru", "2020-06-19", 244388., 3480., 7461., 204., 
  7412.021, 105.545, 226.284, 6.187, "", "", "", "", 4264., 0.129, 
  "people tested", 89.81, 3.2971846*^7, 25.129, 29.1, 7.151, 4.455, 
  12236.706, 3.5, 85.755, 5.95, 4.8, "", "", 1.6, 76.74}, 
 {"PER", "South America", "Peru", "2020-06-20", 247925., 3537., 7660., 199., 
  7519.294, 107.273, 232.319, 6.035, 211997., "", 6.43, "", 4122., 0.125, 
  "people tested", 89.81, 3.2971846*^7, 25.129, 29.1, 7.151, 4.455, 
  12236.706, 3.5, 85.755, 5.95, 4.8, "", "", 1.6, 76.74}, 
 {"PER", "South America", "Peru", "2020-06-21", 251338., 3413., 7861., 201., 
  7622.806, 103.513, 238.416, 6.096, "", "", "", "", 3433., 0.104, 
  "people tested", 89.81, 3.2971846*^7, 25.129, 29.1, 7.151, 4.455, 
  12236.706, 3.5, 85.755, 5.95, 4.8, "", "", 1.6, 76.74}, 
 {"PER", "South America", "Peru", "2020-06-22", 254936., 3598., 8045., 184., 
  7731.93, 109.123, 243.996, 5.581, 218215., "", 6.618, "", 3509., 0.106, 
  "people tested", 89.81, 3.2971846*^7, 25.129, 29.1, 7.151, 4.455, 
  12236.706, 3.5, 85.755, 5.95, 4.8, "", "", 1.6, 76.74}, 
 {"PER", "South America", "Peru", "2020-06-23", 254936., 0., 8045., 0., 
  7731.93, 0., 243.996, 0., "", "", "", "", 3427., 0.104, "people tested", 
  89.81, 3.2971846*^7, 25.129, 29.1, 7.151, 4.455, 12236.706, 3.5, 85.755, 
  5.95, 4.8, "", "", 1.6, 76.74}, {"PER", "South America", "Peru", 
  "2020-06-24", 260810., 5874., 8404., 359., 7910.082, 178.152, 254.884, 
  10.888, 222240., "", 6.74, "", 3346., 0.101, "people tested", 89.81, 
  3.2971846*^7, 25.129, 29.1, 7.151, 4.455, 12236.706, 3.5, 85.755, 5.95, 
  4.8, "", "", 1.6, 76.74}, {"PER", "South America", "Peru", "2020-06-25", 
  264689., 3879., 8586., 182., 8027.728, 117.646, 260.404, 5.52, "", "", "", 
  "", 3009., 0.091, "people tested", 89.81, 3.2971846*^7, 25.129, 29.1, 
  7.151, 4.455, 12236.706, 3.5, 85.755, 5.95, 4.8, "", "", 1.6, 76.74}, 
 {"PER", "South America", "Peru", "2020-06-26", 268602., 3913., 8761., 175., 
  8146.405, 118.677, 265.712, 5.308, 232730., "", 7.058, "", 3360., 0.102, 
  "people tested", 89.81, 3.2971846*^7, 25.129, 29.1, 7.151, 4.455, 
  12236.706, 3.5, 85.755, 5.95, 4.8, "", "", 1.6, 76.74}, 
 {"PER", "South America", "Peru", "2020-06-27", 272364., 3762., 8939., 178., 
  8260.502, 114.097, 271.11, 5.399, 237888., 5158., 7.215, 0.156, 3699., 
  0.112, "people tested", 89.81, 3.2971846*^7, 25.129, 29.1, 7.151, 4.455, 
  12236.706, 3.5, 85.755, 5.95, 4.8, "", "", 1.6, 76.74}, 
 {"PER", "South America", "Peru", "2020-06-28", 275989., 3625., 9135., 196., 
  8370.444, 109.942, 277.055, 5.944, 242809., 4921., 7.364, 0.149, 3958., 
  0.12, "people tested", 89.81, 3.2971846*^7, 25.129, 29.1, 7.151, 4.455, 
  12236.706, 3.5, 85.755, 5.95, 4.8, "", "", 1.6, 76.74}, 
 {"PER", "South America", "Peru", "2020-06-29", 279419., 3430., 9317., 182., 
  8474.472, 104.028, 282.574, 5.52, 245315., 2506., 7.44, 0.076, 3871., 
  0.117, "people tested", 89.81, 3.2971846*^7, 25.129, 29.1, 7.151, 4.455, 
  12236.706, 3.5, 85.755, 5.95, 4.8, "", "", 1.6, 76.74}, 
 {"PER", "South America", "Peru", "2020-06-30", 282365., 2946., 9504., 187., 
  8563.821, 89.349, 288.246, 5.672, 250274., 4959., 7.591, 0.15, 4292., 0.13, 
  "people tested", 89.81, 3.2971846*^7, 25.129, 29.1, 7.151, 4.455, 
  12236.706, 3.5, 85.755, 5.95, 4.8, "", "", 1.6, 76.74}, 
 {"PER", "South America", "Peru", "2020-07-01", 285213., 2848., 9677., 173., 
  8650.198, 86.377, 293.493, 5.247, "", "", "", "", 4181., 0.127, 
  "people tested", 79.63, 3.2971846*^7, 25.129, 29.1, 7.151, 4.455, 
  12236.706, 3.5, 85.755, 5.95, 4.8, "", "", 1.6, 76.74}, 
 {"PER", "South America", "Peru", "2020-07-02", 288477., 3264., 9860., 183., 
  8749.192, 98.994, 299.043, 5.55, 252738., "", 7.665, "", 3608., 0.109, 
  "people tested", 79.63, 3.2971846*^7, 25.129, 29.1, 7.151, 4.455, 
  12236.706, 3.5, 85.755, 5.95, 4.8, "", "", 1.6, 76.74}, 
 {"PER", "South America", "Peru", "2020-07-03", 292004., 3527., 10045., 185., 
  8856.162, 106.97, 304.654, 5.611, 255999., 3261., 7.764, 0.099, 3324., 
  0.101, "people tested", "", 3.2971846*^7, 25.129, 29.1, 7.151, 4.455, 
  12236.706, 3.5, 85.755, 5.95, 4.8, "", "", 1.6, 76.74}, 
 {"PER", "South America", "Peru", "2020-07-04", 295599., 3595., 10226., 181., 
  8965.194, 109.032, 310.143, 5.49, 259036., 3037., 7.856, 0.092, 3021., 
  0.092, "people tested", "", 3.2971846*^7, 25.129, 29.1, 7.151, 4.455, 
  12236.706, 3.5, 85.755, 5.95, 4.8, "", "", 1.6, 76.74}, 
 {"PER", "South America", "Peru", "2020-07-05", 299080., 3481., 10412., 186., 
  9070.769, 105.575, 315.785, 5.641, 261603., 2567., 7.934, 0.078, 2685., 
  0.081, "people tested", "", 3.2971846*^7, 25.129, 29.1, 7.151, 4.455, 
  12236.706, 3.5, 85.755, 5.95, 4.8, "", "", 1.6, 76.74}, 
 {"PER", "South America", "Peru", "2020-07-06", 302718., 3638., 10589., 177., 
  9181.106, 110.337, 321.153, 5.368, 268134., 6531., 8.132, 0.198, 3260., 
  0.099, "people tested", "", 3.2971846*^7, 25.129, 29.1, 7.151, 4.455, 
  12236.706, 3.5, 85.755, 5.95, 4.8, "", "", 1.6, 76.74}, 
 {"PER", "South America", "Peru", "2020-07-07", 305703., 2985., 10772., 183., 
  9271.637, 90.532, 326.703, 5.55, 271947., 3813., 8.248, 0.116, 3096., 
  0.094, "people tested", "", 3.2971846*^7, 25.129, 29.1, 7.151, 4.455, 
  12236.706, 3.5, 85.755, 5.95, 4.8, "", "", 1.6, 76.74}, 
 {"PER", "South America", "Peru", "2020-07-08", 309278., 3575., 10952., 180., 
  9380.063, 108.426, 332.162, 5.459, "", "", "", "", "", "", "", "", 
  3.2971846*^7, 25.129, 29.1, 7.151, 4.455, 12236.706, 3.5, 85.755, 5.95, 
  4.8, "", "", 1.6, 76.74}, {"PHL", "Asia", "Philippines", "2019-12-31", 0., 
  0., 0., 0., 0., 0., 0., 0., "", "", "", "", "", "", "", "", 1.09581085*^8, 
  351.873, 25.2, 4.803, 2.661, 7599.188, "", 370.437, 7.07, 7.8, 40.8, 
  78.463, 1., 71.23}, {"PHL", "Asia", "Philippines", "2020-01-01", 0., 0., 
  0., 0., 0., 0., 0., 0., "", "", "", "", "", "", "", 0., 1.09581085*^8, 
  351.873, 25.2, 4.803, 2.661, 7599.188, "", 370.437, 7.07, 7.8, 40.8, 
  78.463, 1., 71.23}, {"PHL", "Asia", "Philippines", "2020-01-02", 0., 0., 
  0., 0., 0., 0., 0., 0., "", "", "", "", "", "", "", 0., 1.09581085*^8, 
  351.873, 25.2, 4.803, 2.661, 7599.188, "", 370.437, 7.07, 7.8, 40.8, 
  78.463, 1., 71.23}, {"PHL", "Asia", "Philippines", "2020-01-03", 0., 0., 
  0., 0., 0., 0., 0., 0., "", "", "", "", "", "", "", 0., 1.09581085*^8, 
  351.873, 25.2, 4.803, 2.661, 7599.188, "", 370.437, 7.07, 7.8, 40.8, 
  78.463, 1., 71.23}, {"PHL", "Asia", "Philippines", "2020-01-04", 0., 0., 
  0., 0., 0., 0., 0., 0., "", "", "", "", "", "", "", 0., 1.09581085*^8, 
  351.873, 25.2, 4.803, 2.661, 7599.188, "", 370.437, 7.07, 7.8, 40.8, 
  78.463, 1., 71.23}, {"PHL", "Asia", "Philippines", "2020-01-05", 0., 0., 
  0., 0., 0., 0., 0., 0., "", "", "", "", "", "", "", 0., 1.09581085*^8, 
  351.873, 25.2, 4.803, 2.661, 7599.188, "", 370.437, 7.07, 7.8, 40.8, 
  78.463, 1., 71.23}, {"PHL", "Asia", "Philippines", "2020-01-06", 0., 0., 
  0., 0., 0., 0., 0., 0., "", "", "", "", "", "", "", 0., 1.09581085*^8, 
  351.873, 25.2, 4.803, 2.661, 7599.188, "", 370.437, 7.07, 7.8, 40.8, 
  78.463, 1., 71.23}, {"PHL", "Asia", "Philippines", "2020-01-07", 0., 0., 
  0., 0., 0., 0., 0., 0., "", "", "", "", "", "", "", 0., 1.09581085*^8, 
  351.873, 25.2, 4.803, 2.661, 7599.188, "", 370.437, 7.07, 7.8, 40.8, 
  78.463, 1., 71.23}, {"PHL", "Asia", "Philippines", "2020-01-08", 0., 0., 
  0., 0., 0., 0., 0., 0., "", "", "", "", "", "", "", 0., 1.09581085*^8, 
  351.873, 25.2, 4.803, 2.661, 7599.188, "", 370.437, 7.07, 7.8, 40.8, 
  78.463, 1., 71.23}, {"PHL", "Asia", "Philippines", "2020-01-09", 0., 0., 
  0., 0., 0., 0., 0., 0., "", "", "", "", "", "", "", 0., 1.09581085*^8, 
  351.873, 25.2, 4.803, 2.661, 7599.188, "", 370.437, 7.07, 7.8, 40.8, 
  78.463, 1., 71.23}, {"PHL", "Asia", "Philippines", "2020-01-10", 0., 0., 
  0., 0., 0., 0., 0., 0., "", "", "", "", "", "", "", 0., 1.09581085*^8, 
  351.873, 25.2, 4.803, 2.661, 7599.188, "", 370.437, 7.07, 7.8, 40.8, 
  78.463, 1., 71.23}, {"PHL", "Asia", "Philippines", "2020-01-11", 0., 0., 
  0., 0., 0., 0., 0., 0., "", "", "", "", "", "", "", 0., 1.09581085*^8, 
  351.873, 25.2, 4.803, 2.661, 7599.188, "", 370.437, 7.07, 7.8, 40.8, 
  78.463, 1., 71.23}, {"PHL", "Asia", "Philippines", "2020-01-12", 0., 0., 
  0., 0., 0., 0., 0., 0., "", "", "", "", "", "", "", 0., 1.09581085*^8, 
  351.873, 25.2, 4.803, 2.661, 7599.188, "", 370.437, 7.07, 7.8, 40.8, 
  78.463, 1., 71.23}, {"PHL", "Asia", "Philippines", "2020-01-13", 0., 0., 
  0., 0., 0., 0., 0., 0., "", "", "", "", "", "", "", 0., 1.09581085*^8, 
  351.873, 25.2, 4.803, 2.661, 7599.188, "", 370.437, 7.07, 7.8, 40.8, 
  78.463, 1., 71.23}, {"PHL", "Asia", "Philippines", "2020-01-14", 0., 0., 
  0., 0., 0., 0., 0., 0., "", "", "", "", "", "", "", 0., 1.09581085*^8, 
  351.873, 25.2, 4.803, 2.661, 7599.188, "", 370.437, 7.07, 7.8, 40.8, 
  78.463, 1., 71.23}, {"PHL", "Asia", "Philippines", "2020-01-15", 0., 0., 
  0., 0., 0., 0., 0., 0., "", "", "", "", "", "", "", 0., 1.09581085*^8, 
  351.873, 25.2, 4.803, 2.661, 7599.188, "", 370.437, 7.07, 7.8, 40.8, 
  78.463, 1., 71.23}, {"PHL", "Asia", "Philippines", "2020-01-16", 0., 0., 
  0., 0., 0., 0., 0., 0., "", "", "", "", "", "", "", 0., 1.09581085*^8, 
  351.873, 25.2, 4.803, 2.661, 7599.188, "", 370.437, 7.07, 7.8, 40.8, 
  78.463, 1., 71.23}, {"PHL", "Asia", "Philippines", "2020-01-17", 0., 0., 
  0., 0., 0., 0., 0., 0., "", "", "", "", "", "", "", 0., 1.09581085*^8, 
  351.873, 25.2, 4.803, 2.661, 7599.188, "", 370.437, 7.07, 7.8, 40.8, 
  78.463, 1., 71.23}, {"PHL", "Asia", "Philippines", "2020-01-18", 0., 0., 
  0., 0., 0., 0., 0., 0., "", "", "", "", "", "", "", 0., 1.09581085*^8, 
  351.873, 25.2, 4.803, 2.661, 7599.188, "", 370.437, 7.07, 7.8, 40.8, 
  78.463, 1., 71.23}, {"PHL", "Asia", "Philippines", "2020-01-19", 0., 0., 
  0., 0., 0., 0., 0., 0., "", "", "", "", "", "", "", 0., 1.09581085*^8, 
  351.873, 25.2, 4.803, 2.661, 7599.188, "", 370.437, 7.07, 7.8, 40.8, 
  78.463, 1., 71.23}, {"PHL", "Asia", "Philippines", "2020-01-20", 0., 0., 
  0., 0., 0., 0., 0., 0., "", "", "", "", "", "", "", 0., 1.09581085*^8, 
  351.873, 25.2, 4.803, 2.661, 7599.188, "", 370.437, 7.07, 7.8, 40.8, 
  78.463, 1., 71.23}, {"PHL", "Asia", "Philippines", "2020-01-21", 0., 0., 
  0., 0., 0., 0., 0., 0., "", "", "", "", "", "", "", 0., 1.09581085*^8, 
  351.873, 25.2, 4.803, 2.661, 7599.188, "", 370.437, 7.07, 7.8, 40.8, 
  78.463, 1., 71.23}, {"PHL", "Asia", "Philippines", "2020-01-22", 0., 0., 
  0., 0., 0., 0., 0., 0., "", "", "", "", "", "", "", 0., 1.09581085*^8, 
  351.873, 25.2, 4.803, 2.661, 7599.188, "", 370.437, 7.07, 7.8, 40.8, 
  78.463, 1., 71.23}, {"PHL", "Asia", "Philippines", "2020-01-23", 0., 0., 
  0., 0., 0., 0., 0., 0., "", "", "", "", "", "", "", 0., 1.09581085*^8, 
  351.873, 25.2, 4.803, 2.661, 7599.188, "", 370.437, 7.07, 7.8, 40.8, 
  78.463, 1., 71.23}, {"PHL", "Asia", "Philippines", "2020-01-24", 0., 0., 
  0., 0., 0., 0., 0., 0., "", "", "", "", "", "", "", 11.11, 1.09581085*^8, 
  351.873, 25.2, 4.803, 2.661, 7599.188, "", 370.437, 7.07, 7.8, 40.8, 
  78.463, 1., 71.23}, {"PHL", "Asia", "Philippines", "2020-01-25", 0., 0., 
  0., 0., 0., 0., 0., 0., "", "", "", "", "", "", "", 11.11, 1.09581085*^8, 
  351.873, 25.2, 4.803, 2.661, 7599.188, "", 370.437, 7.07, 7.8, 40.8, 
  78.463, 1., 71.23}, {"PHL", "Asia", "Philippines", "2020-01-26", 0., 0., 
  0., 0., 0., 0., 0., 0., "", "", "", "", "", "", "", 11.11, 1.09581085*^8, 
  351.873, 25.2, 4.803, 2.661, 7599.188, "", 370.437, 7.07, 7.8, 40.8, 
  78.463, 1., 71.23}, {"PHL", "Asia", "Philippines", "2020-01-27", 0., 0., 
  0., 0., 0., 0., 0., 0., "", "", "", "", "", "", "", 11.11, 1.09581085*^8, 
  351.873, 25.2, 4.803, 2.661, 7599.188, "", 370.437, 7.07, 7.8, 40.8, 
  78.463, 1., 71.23}, {"PHL", "Asia", "Philippines", "2020-01-28", 0., 0., 
  0., 0., 0., 0., 0., 0., "", "", "", "", "", "", "", 11.11, 1.09581085*^8, 
  351.873, 25.2, 4.803, 2.661, 7599.188, "", 370.437, 7.07, 7.8, 40.8, 
  78.463, 1., 71.23}, {"PHL", "Asia", "Philippines", "2020-01-29", 0., 0., 
  0., 0., 0., 0., 0., 0., "", "", "", "", "", "", "", 11.11, 1.09581085*^8, 
```
