## Supplementary material for "A Surprising formula for the spread of Covid-19 Under Aggressive Management": 2 programs and their description: world-7-8.txt (part 6 of 8)

```
  351.873, 25.2, 4.803, 2.661, 7599.188, "", 370.437, 7.07, 7.8, 40.8, 
  78.463, 1., 71.23}, {"PHL", "Asia", "Philippines", "2020-01-30", 1., 1., 
  0., 0., 0.009, 0.009, 0., 0., "", "", "", "", "", "", "", 11.11, 
  1.09581085*^8, 351.873, 25.2, 4.803, 2.661, 7599.188, "", 370.437, 7.07, 
  7.8, 40.8, 78.463, 1., 71.23}, {"PHL", "Asia", "Philippines", "2020-01-31", 
  1., 0., 0., 0., 0.009, 0., 0., 0., "", "", "", "", "", "", "", 19.44, 
  1.09581085*^8, 351.873, 25.2, 4.803, 2.661, 7599.188, "", 370.437, 7.07, 
  7.8, 40.8, 78.463, 1., 71.23}, {"PHL", "Asia", "Philippines", "2020-02-01", 
  1., 0., 0., 0., 0.009, 0., 0., 0., "", "", "", "", "", "", "", 19.44, 
  1.09581085*^8, 351.873, 25.2, 4.803, 2.661, 7599.188, "", 370.437, 7.07, 
  7.8, 40.8, 78.463, 1., 71.23}, {"PHL", "Asia", "Philippines", "2020-02-02", 
  2., 1., 1., 1., 0.018, 0.009, 0.009, 0.009, "", "", "", "", "", "", "", 
  19.44, 1.09581085*^8, 351.873, 25.2, 4.803, 2.661, 7599.188, "", 370.437, 
  7.07, 7.8, 40.8, 78.463, 1., 71.23}, {"PHL", "Asia", "Philippines", 
  "2020-02-03", 2., 0., 1., 0., 0.018, 0., 0.009, 0., "", "", "", "", "", "", 
  "", 19.44, 1.09581085*^8, 351.873, 25.2, 4.803, 2.661, 7599.188, "", 
  370.437, 7.07, 7.8, 40.8, 78.463, 1., 71.23}, 
 {"PHL", "Asia", "Philippines", "2020-02-04", 2., 0., 1., 0., 0.018, 0., 
  0.009, 0., "", "", "", "", "", "", "", 19.44, 1.09581085*^8, 351.873, 25.2, 
  4.803, 2.661, 7599.188, "", 370.437, 7.07, 7.8, 40.8, 78.463, 1., 71.23}, 
 {"PHL", "Asia", "Philippines", "2020-02-05", 2., 0., 1., 0., 0.018, 0., 
  0.009, 0., "", "", "", "", "", "", "", 19.44, 1.09581085*^8, 351.873, 25.2, 
  4.803, 2.661, 7599.188, "", 370.437, 7.07, 7.8, 40.8, 78.463, 1., 71.23}, 
 {"PHL", "Asia", "Philippines", "2020-02-06", 3., 1., 1., 0., 0.027, 0.009, 
  0.009, 0., "", "", "", "", "", "", "", 19.44, 1.09581085*^8, 351.873, 25.2, 
  4.803, 2.661, 7599.188, "", 370.437, 7.07, 7.8, 40.8, 78.463, 1., 71.23}, 
 {"PHL", "Asia", "Philippines", "2020-02-07", 3., 0., 1., 0., 0.027, 0., 
  0.009, 0., "", "", "", "", "", "", "", 25., 1.09581085*^8, 351.873, 25.2, 
  4.803, 2.661, 7599.188, "", 370.437, 7.07, 7.8, 40.8, 78.463, 1., 71.23}, 
 {"PHL", "Asia", "Philippines", "2020-02-08", 3., 0., 1., 0., 0.027, 0., 
  0.009, 0., "", "", "", "", "", "", "", 25., 1.09581085*^8, 351.873, 25.2, 
  4.803, 2.661, 7599.188, "", 370.437, 7.07, 7.8, 40.8, 78.463, 1., 71.23}, 
 {"PHL", "Asia", "Philippines", "2020-02-09", 3., 0., 1., 0., 0.027, 0., 
  0.009, 0., "", "", "", "", "", "", "", 25., 1.09581085*^8, 351.873, 25.2, 
  4.803, 2.661, 7599.188, "", 370.437, 7.07, 7.8, 40.8, 78.463, 1., 71.23}, 
 {"PHL", "Asia", "Philippines", "2020-02-10", 3., 0., 1., 0., 0.027, 0., 
  0.009, 0., "", "", "", "", "", "", "", 25., 1.09581085*^8, 351.873, 25.2, 
  4.803, 2.661, 7599.188, "", 370.437, 7.07, 7.8, 40.8, 78.463, 1., 71.23}, 
 {"PHL", "Asia", "Philippines", "2020-02-11", 3., 0., 1., 0., 0.027, 0., 
  0.009, 0., "", "", "", "", "", "", "", 25., 1.09581085*^8, 351.873, 25.2, 
  4.803, 2.661, 7599.188, "", 370.437, 7.07, 7.8, 40.8, 78.463, 1., 71.23}, 
 {"PHL", "Asia", "Philippines", "2020-02-12", 3., 0., 1., 0., 0.027, 0., 
  0.009, 0., "", "", "", "", "", "", "", 25., 1.09581085*^8, 351.873, 25.2, 
  4.803, 2.661, 7599.188, "", 370.437, 7.07, 7.8, 40.8, 78.463, 1., 71.23}, 
 {"PHL", "Asia", "Philippines", "2020-02-13", 3., 0., 1., 0., 0.027, 0., 
  0.009, 0., "", "", "", "", "", "", "", 25., 1.09581085*^8, 351.873, 25.2, 
  4.803, 2.661, 7599.188, "", 370.437, 7.07, 7.8, 40.8, 78.463, 1., 71.23}, 
 {"PHL", "Asia", "Philippines", "2020-02-14", 3., 0., 1., 0., 0.027, 0., 
  0.009, 0., "", "", "", "", "", "", "", 25., 1.09581085*^8, 351.873, 25.2, 
  4.803, 2.661, 7599.188, "", 370.437, 7.07, 7.8, 40.8, 78.463, 1., 71.23}, 
 {"PHL", "Asia", "Philippines", "2020-02-15", 3., 0., 1., 0., 0.027, 0., 
  0.009, 0., "", "", "", "", "", "", "", 25., 1.09581085*^8, 351.873, 25.2, 
  4.803, 2.661, 7599.188, "", 370.437, 7.07, 7.8, 40.8, 78.463, 1., 71.23}, 
 {"PHL", "Asia", "Philippines", "2020-02-16", 3., 0., 1., 0., 0.027, 0., 
  0.009, 0., "", "", "", "", "", "", "", 25., 1.09581085*^8, 351.873, 25.2, 
  4.803, 2.661, 7599.188, "", 370.437, 7.07, 7.8, 40.8, 78.463, 1., 71.23}, 
 {"PHL", "Asia", "Philippines", "2020-02-17", 3., 0., 1., 0., 0.027, 0., 
  0.009, 0., "", "", "", "", "", "", "", 25., 1.09581085*^8, 351.873, 25.2, 
  4.803, 2.661, 7599.188, "", 370.437, 7.07, 7.8, 40.8, 78.463, 1., 71.23}, 
 {"PHL", "Asia", "Philippines", "2020-02-18", 3., 0., 1., 0., 0.027, 0., 
  0.009, 0., "", "", "", "", "", "", "", 25., 1.09581085*^8, 351.873, 25.2, 
  4.803, 2.661, 7599.188, "", 370.437, 7.07, 7.8, 40.8, 78.463, 1., 71.23}, 
 {"PHL", "Asia", "Philippines", "2020-02-19", 3., 0., 1., 0., 0.027, 0., 
  0.009, 0., "", "", "", "", "", "", "", 25., 1.09581085*^8, 351.873, 25.2, 
  4.803, 2.661, 7599.188, "", 370.437, 7.07, 7.8, 40.8, 78.463, 1., 71.23}, 
 {"PHL", "Asia", "Philippines", "2020-02-20", 3., 0., 1., 0., 0.027, 0., 
  0.009, 0., "", "", "", "", "", "", "", 25., 1.09581085*^8, 351.873, 25.2, 
  4.803, 2.661, 7599.188, "", 370.437, 7.07, 7.8, 40.8, 78.463, 1., 71.23}, 
 {"PHL", "Asia", "Philippines", "2020-02-21", 3., 0., 1., 0., 0.027, 0., 
  0.009, 0., "", "", "", "", "", "", "", 25., 1.09581085*^8, 351.873, 25.2, 
  4.803, 2.661, 7599.188, "", 370.437, 7.07, 7.8, 40.8, 78.463, 1., 71.23}, 
 {"PHL", "Asia", "Philippines", "2020-02-22", 3., 0., 1., 0., 0.027, 0., 
  0.009, 0., "", "", "", "", "", "", "", 25., 1.09581085*^8, 351.873, 25.2, 
  4.803, 2.661, 7599.188, "", 370.437, 7.07, 7.8, 40.8, 78.463, 1., 71.23}, 
 {"PHL", "Asia", "Philippines", "2020-02-23", 3., 0., 1., 0., 0.027, 0., 
  0.009, 0., "", "", "", "", "", "", "", 25., 1.09581085*^8, 351.873, 25.2, 
  4.803, 2.661, 7599.188, "", 370.437, 7.07, 7.8, 40.8, 78.463, 1., 71.23}, 
 {"PHL", "Asia", "Philippines", "2020-02-24", 3., 0., 1., 0., 0.027, 0., 
  0.009, 0., "", "", "", "", "", "", "", 25., 1.09581085*^8, 351.873, 25.2, 
  4.803, 2.661, 7599.188, "", 370.437, 7.07, 7.8, 40.8, 78.463, 1., 71.23}, 
 {"PHL", "Asia", "Philippines", "2020-02-25", 3., 0., 1., 0., 0.027, 0., 
  0.009, 0., "", "", "", "", "", "", "", 25., 1.09581085*^8, 351.873, 25.2, 
  4.803, 2.661, 7599.188, "", 370.437, 7.07, 7.8, 40.8, 78.463, 1., 71.23}, 
 {"PHL", "Asia", "Philippines", "2020-02-26", 3., 0., 1., 0., 0.027, 0., 
  0.009, 0., "", "", "", "", "", "", "", 25., 1.09581085*^8, 351.873, 25.2, 
  4.803, 2.661, 7599.188, "", 370.437, 7.07, 7.8, 40.8, 78.463, 1., 71.23}, 
 {"PHL", "Asia", "Philippines", "2020-02-27", 3., 0., 1., 0., 0.027, 0., 
  0.009, 0., "", "", "", "", "", "", "", 25., 1.09581085*^8, 351.873, 25.2, 
  4.803, 2.661, 7599.188, "", 370.437, 7.07, 7.8, 40.8, 78.463, 1., 71.23}, 
 {"PHL", "Asia", "Philippines", "2020-02-28", 3., 0., 1., 0., 0.027, 0., 
  0.009, 0., "", "", "", "", "", "", "", 25., 1.09581085*^8, 351.873, 25.2, 
  4.803, 2.661, 7599.188, "", 370.437, 7.07, 7.8, 40.8, 78.463, 1., 71.23}, 
 {"PHL", "Asia", "Philippines", "2020-02-29", 3., 0., 1., 0., 0.027, 0., 
  0.009, 0., "", "", "", "", "", "", "", 25., 1.09581085*^8, 351.873, 25.2, 
  4.803, 2.661, 7599.188, "", 370.437, 7.07, 7.8, 40.8, 78.463, 1., 71.23}, 
 {"PHL", "Asia", "Philippines", "2020-03-01", 3., 0., 1., 0., 0.027, 0., 
  0.009, 0., "", "", "", "", "", "", "", 25., 1.09581085*^8, 351.873, 25.2, 
  4.803, 2.661, 7599.188, "", 370.437, 7.07, 7.8, 40.8, 78.463, 1., 71.23}, 
 {"PHL", "Asia", "Philippines", "2020-03-02", 3., 0., 1., 0., 0.027, 0., 
  0.009, 0., "", "", "", "", "", "", "", 25., 1.09581085*^8, 351.873, 25.2, 
  4.803, 2.661, 7599.188, "", 370.437, 7.07, 7.8, 40.8, 78.463, 1., 71.23}, 
 {"PHL", "Asia", "Philippines", "2020-03-07", 5., 2., 1., 0., 0.046, 0.018, 
  0.009, 0., "", "", "", "", "", "", "", 25., 1.09581085*^8, 351.873, 25.2, 
  4.803, 2.661, 7599.188, "", 370.437, 7.07, 7.8, 40.8, 78.463, 1., 71.23}, 
 {"PHL", "Asia", "Philippines", "2020-03-08", 6., 1., 1., 0., 0.055, 0.009, 
  0.009, 0., "", "", "", "", "", "", "", 25., 1.09581085*^8, 351.873, 25.2, 
  4.803, 2.661, 7599.188, "", 370.437, 7.07, 7.8, 40.8, 78.463, 1., 71.23}, 
 {"PHL", "Asia", "Philippines", "2020-03-09", 10., 4., 1., 0., 0.091, 0.037, 
  0.009, 0., "", "", "", "", "", "", "", 25., 1.09581085*^8, 351.873, 25.2, 
  4.803, 2.661, 7599.188, "", 370.437, 7.07, 7.8, 40.8, 78.463, 1., 71.23}, 
 {"PHL", "Asia", "Philippines", "2020-03-10", 33., 23., 1., 0., 0.301, 0.21, 
  0.009, 0., "", "", "", "", "", "", "", 34.26, 1.09581085*^8, 351.873, 25.2, 
  4.803, 2.661, 7599.188, "", 370.437, 7.07, 7.8, 40.8, 78.463, 1., 71.23}, 
 {"PHL", "Asia", "Philippines", "2020-03-11", 33., 0., 1., 0., 0.301, 0., 
  0.009, 0., "", "", "", "", "", "", "", 34.26, 1.09581085*^8, 351.873, 25.2, 
  4.803, 2.661, 7599.188, "", 370.437, 7.07, 7.8, 40.8, 78.463, 1., 71.23}, 
 {"PHL", "Asia", "Philippines", "2020-03-12", 49., 16., 2., 1., 0.447, 0.146, 
  0.018, 0.009, "", "", "", "", "", "", "", 34.26, 1.09581085*^8, 351.873, 
  25.2, 4.803, 2.661, 7599.188, "", 370.437, 7.07, 7.8, 40.8, 78.463, 1., 
  71.23}, {"PHL", "Asia", "Philippines", "2020-03-13", 52., 3., 2., 0., 
  0.475, 0.027, 0.018, 0., "", "", "", "", "", "", "", 34.26, 1.09581085*^8, 
  351.873, 25.2, 4.803, 2.661, 7599.188, "", 370.437, 7.07, 7.8, 40.8, 
  78.463, 1., 71.23}, {"PHL", "Asia", "Philippines", "2020-03-14", 64., 12., 
  6., 4., 0.584, 0.11, 0.055, 0.037, "", "", "", "", "", "", "", 34.26, 
  1.09581085*^8, 351.873, 25.2, 4.803, 2.661, 7599.188, "", 370.437, 7.07, 
  7.8, 40.8, 78.463, 1., 71.23}, {"PHL", "Asia", "Philippines", "2020-03-15", 
  111., 47., 6., 0., 1.013, 0.429, 0.055, 0., "", "", "", "", "", "", "", 
  75., 1.09581085*^8, 351.873, 25.2, 4.803, 2.661, 7599.188, "", 370.437, 
  7.07, 7.8, 40.8, 78.463, 1., 71.23}, {"PHL", "Asia", "Philippines", 
  "2020-03-16", 140., 29., 12., 6., 1.278, 0.265, 0.11, 0.055, "", "", "", 
  "", "", "", "", 75., 1.09581085*^8, 351.873, 25.2, 4.803, 2.661, 7599.188, 
  "", 370.437, 7.07, 7.8, 40.8, 78.463, 1., 71.23}, 
 {"PHL", "Asia", "Philippines", "2020-03-17", 142., 2., 12., 0., 1.296, 
  0.018, 0.11, 0., "", "", "", "", "", "", "", 75., 1.09581085*^8, 351.873, 
  25.2, 4.803, 2.661, 7599.188, "", 370.437, 7.07, 7.8, 40.8, 78.463, 1., 
  71.23}, {"PHL", "Asia", "Philippines", "2020-03-18", 187., 45., 14., 2., 
  1.706, 0.411, 0.128, 0.018, "", "", "", "", "", "", "", 97.22, 
  1.09581085*^8, 351.873, 25.2, 4.803, 2.661, 7599.188, "", 370.437, 7.07, 
  7.8, 40.8, 78.463, 1., 71.23}, {"PHL", "Asia", "Philippines", "2020-03-19", 
  202., 15., 17., 3., 1.843, 0.137, 0.155, 0.027, "", "", "", "", "", "", "", 
  97.22, 1.09581085*^8, 351.873, 25.2, 4.803, 2.661, 7599.188, "", 370.437, 
  7.07, 7.8, 40.8, 78.463, 1., 71.23}, {"PHL", "Asia", "Philippines", 
  "2020-03-20", 230., 28., 18., 1., 2.099, 0.256, 0.164, 0.009, "", "", "", 
  "", "", "", "", 97.22, 1.09581085*^8, 351.873, 25.2, 4.803, 2.661, 
  7599.188, "", 370.437, 7.07, 7.8, 40.8, 78.463, 1., 71.23}, 
 {"PHL", "Asia", "Philippines", "2020-03-21", 230., 0., 18., 0., 2.099, 0., 
  0.164, 0., "", "", "", "", "", "", "", 97.22, 1.09581085*^8, 351.873, 25.2, 
  4.803, 2.661, 7599.188, "", 370.437, 7.07, 7.8, 40.8, 78.463, 1., 71.23}, 
 {"PHL", "Asia", "Philippines", "2020-03-22", 380., 150., 25., 7., 3.468, 
  1.369, 0.228, 0.064, "", "", "", "", "", "", "", 100., 1.09581085*^8, 
  351.873, 25.2, 4.803, 2.661, 7599.188, "", 370.437, 7.07, 7.8, 40.8, 
  78.463, 1., 71.23}, {"PHL", "Asia", "Philippines", "2020-03-23", 380., 0., 
  25., 0., 3.468, 0., 0.228, 0., "", "", "", "", "", "", "", 100., 
  1.09581085*^8, 351.873, 25.2, 4.803, 2.661, 7599.188, "", 370.437, 7.07, 
  7.8, 40.8, 78.463, 1., 71.23}, {"PHL", "Asia", "Philippines", "2020-03-24", 
  462., 82., 33., 8., 4.216, 0.748, 0.301, 0.073, "", "", "", "", "", "", "", 
  100., 1.09581085*^8, 351.873, 25.2, 4.803, 2.661, 7599.188, "", 370.437, 
  7.07, 7.8, 40.8, 78.463, 1., 71.23}, {"PHL", "Asia", "Philippines", 
  "2020-03-25", 552., 90., 35., 2., 5.037, 0.821, 0.319, 0.018, "", "", "", 
  "", "", "", "", 100., 1.09581085*^8, 351.873, 25.2, 4.803, 2.661, 7599.188, 
  "", 370.437, 7.07, 7.8, 40.8, 78.463, 1., 71.23}, 
 {"PHL", "Asia", "Philippines", "2020-03-26", 636., 84., 38., 3., 5.804, 
  0.767, 0.347, 0.027, "", "", "", "", "", "", "", 100., 1.09581085*^8, 
  351.873, 25.2, 4.803, 2.661, 7599.188, "", 370.437, 7.07, 7.8, 40.8, 
  78.463, 1., 71.23}, {"PHL", "Asia", "Philippines", "2020-03-27", 707., 71., 
  45., 7., 6.452, 0.648, 0.411, 0.064, "", "", "", "", "", "", "", 100., 
  1.09581085*^8, 351.873, 25.2, 4.803, 2.661, 7599.188, "", 370.437, 7.07, 
  7.8, 40.8, 78.463, 1., 71.23}, {"PHL", "Asia", "Philippines", "2020-03-28", 
  803., 96., 54., 9., 7.328, 0.876, 0.493, 0.082, "", "", "", "", "", "", "", 
  100., 1.09581085*^8, 351.873, 25.2, 4.803, 2.661, 7599.188, "", 370.437, 
  7.07, 7.8, 40.8, 78.463, 1., 71.23}, {"PHL", "Asia", "Philippines", 
  "2020-03-29", 1075., 272., 68., 14., 9.81, 2.482, 0.621, 0.128, "", "", "", 
  "", "", "", "", 100., 1.09581085*^8, 351.873, 25.2, 4.803, 2.661, 7599.188, 
  "", 370.437, 7.07, 7.8, 40.8, 78.463, 1., 71.23}, 
 {"PHL", "Asia", "Philippines", "2020-03-30", 1418., 343., 71., 3., 12.94, 
  3.13, 0.648, 0.027, "", "", "", "", "", "", "", 100., 1.09581085*^8, 
  351.873, 25.2, 4.803, 2.661, 7599.188, "", 370.437, 7.07, 7.8, 40.8, 
  78.463, 1., 71.23}, {"PHL", "Asia", "Philippines", "2020-03-31", 2084., 
  666., 88., 17., 19.018, 6.078, 0.803, 0.155, "", "", "", "", "", "", "", 
  100., 1.09581085*^8, 351.873, 25.2, 4.803, 2.661, 7599.188, "", 370.437, 
  7.07, 7.8, 40.8, 78.463, 1., 71.23}, {"PHL", "Asia", "Philippines", 
  "2020-04-01", 2084., 0., 88., 0., 19.018, 0., 0.803, 0., "", "", "", "", 
  "", "", "", 100., 1.09581085*^8, 351.873, 25.2, 4.803, 2.661, 7599.188, "", 
  370.437, 7.07, 7.8, 40.8, 78.463, 1., 71.23}, 
 {"PHL", "Asia", "Philippines", "2020-04-02", 2311., 227., 96., 8., 21.089, 
  2.072, 0.876, 0.073, "", "", "", "", "", "", "", 100., 1.09581085*^8, 
  351.873, 25.2, 4.803, 2.661, 7599.188, "", 370.437, 7.07, 7.8, 40.8, 
  78.463, 1., 71.23}, {"PHL", "Asia", "Philippines", "2020-04-03", 2633., 
  322., 107., 11., 24.028, 2.938, 0.976, 0.1, 20276., "", 0.185, "", "", "", 
  "people tested", 100., 1.09581085*^8, 351.873, 25.2, 4.803, 2.661, 
  7599.188, "", 370.437, 7.07, 7.8, 40.8, 78.463, 1., 71.23}, 
 {"PHL", "Asia", "Philippines", "2020-04-04", 3018., 385., 136., 29., 27.541, 
  3.513, 1.241, 0.265, 22683., 2407., 0.207, 0.022, "", "", "people tested", 
  100., 1.09581085*^8, 351.873, 25.2, 4.803, 2.661, 7599.188, "", 370.437, 
  7.07, 7.8, 40.8, 78.463, 1., 71.23}, {"PHL", "Asia", "Philippines", 
  "2020-04-05", 3094., 76., 144., 8., 28.235, 0.694, 1.314, 0.073, 23027., 
  344., 0.21, 0.003, "", "", "people tested", 100., 1.09581085*^8, 351.873, 
  25.2, 4.803, 2.661, 7599.188, "", 370.437, 7.07, 7.8, 40.8, 78.463, 1., 
  71.23}, {"PHL", "Asia", "Philippines", "2020-04-06", 3246., 152., 152., 8., 
  29.622, 1.387, 1.387, 0.073, 24727., 1700., 0.226, 0.016, "", "", 
  "people tested", 100., 1.09581085*^8, 351.873, 25.2, 4.803, 2.661, 
  7599.188, "", 370.437, 7.07, 7.8, 40.8, 78.463, 1., 71.23}, 
 {"PHL", "Asia", "Philippines", "2020-04-07", 3660., 414., 163., 11., 33.4, 
  3.778, 1.487, 0.1, 26412., 1685., 0.241, 0.015, "", "", "people tested", 
  100., 1.09581085*^8, 351.873, 25.2, 4.803, 2.661, 7599.188, "", 370.437, 
  7.07, 7.8, 40.8, 78.463, 1., 71.23}, {"PHL", "Asia", "Philippines", 
  "2020-04-08", 3764., 104., 177., 14., 34.349, 0.949, 1.615, 0.128, 29537., 
  3125., 0.27, 0.029, "", "", "people tested", 100., 1.09581085*^8, 351.873, 
  25.2, 4.803, 2.661, 7599.188, "", 370.437, 7.07, 7.8, 40.8, 78.463, 1., 
  71.23}, {"PHL", "Asia", "Philippines", "2020-04-09", 3870., 106., 182., 5., 
  35.316, 0.967, 1.661, 0.046, 31526., 1989., 0.288, 0.018, "", "", 
  "people tested", 100., 1.09581085*^8, 351.873, 25.2, 4.803, 2.661, 
  7599.188, "", 370.437, 7.07, 7.8, 40.8, 78.463, 1., 71.23}, 
 {"PHL", "Asia", "Philippines", "2020-04-10", 4076., 206., 203., 21., 37.196, 
  1.88, 1.853, 0.192, 32770., 1244., 0.299, 0.011, 1785., 0.016, 
  "people tested", 100., 1.09581085*^8, 351.873, 25.2, 4.803, 2.661, 
  7599.188, "", 370.437, 7.07, 7.8, 40.8, 78.463, 1., 71.23}, 
 {"PHL", "Asia", "Philippines", "2020-04-11", 4076., 0., 203., 0., 37.196, 
  0., 1.853, 0., 34072., 1302., 0.311, 0.012, 1627., 0.015, "people tested", 
  100., 1.09581085*^8, 351.873, 25.2, 4.803, 2.661, 7599.188, "", 370.437, 
  7.07, 7.8, 40.8, 78.463, 1., 71.23}, {"PHL", "Asia", "Philippines", 
  "2020-04-12", 4428., 352., 247., 44., 40.408, 3.212, 2.254, 0.402, 35782., 
  1710., 0.327, 0.016, 1822., 0.017, "people tested", 100., 1.09581085*^8, 
  351.873, 25.2, 4.803, 2.661, 7599.188, "", 370.437, 7.07, 7.8, 40.8, 
  78.463, 1., 71.23}, {"PHL", "Asia", "Philippines", "2020-04-13", 4648., 
  220., 297., 50., 42.416, 2.008, 2.71, 0.456, 38103., 2321., 0.348, 0.021, 
  1911., 0.017, "people tested", 100., 1.09581085*^8, 351.873, 25.2, 4.803, 
  2.661, 7599.188, "", 370.437, 7.07, 7.8, 40.8, 78.463, 1., 71.23}, 
 {"PHL", "Asia", "Philippines", "2020-04-14", 4932., 284., 315., 18., 45.008, 
  2.592, 2.875, 0.164, 39947., 1844., 0.365, 0.017, 1934., 0.018, 
  "people tested", 100., 1.09581085*^8, 351.873, 25.2, 4.803, 2.661, 
  7599.188, "", 370.437, 7.07, 7.8, 40.8, 78.463, 1., 71.23}, 
 {"PHL", "Asia", "Philippines", "2020-04-15", 5223., 291., 335., 20., 47.663, 
  2.656, 3.057, 0.183, 42215., 2268., 0.385, 0.021, 1811., 0.017, 
  "people tested", 100., 1.09581085*^8, 351.873, 25.2, 4.803, 2.661, 
  7599.188, "", 370.437, 7.07, 7.8, 40.8, 78.463, 1., 71.23}, 
 {"PHL", "Asia", "Philippines", "2020-04-16", 5453., 230., 349., 14., 49.762, 
  2.099, 3.185, 0.128, 46113., 3898., 0.421, 0.036, 2084., 0.019, 
  "people tested", 100., 1.09581085*^8, 351.873, 25.2, 4.803, 2.661, 
  7599.188, "", 370.437, 7.07, 7.8, 40.8, 78.463, 1., 71.23}, 
 {"PHL", "Asia", "Philippines", "2020-04-17", 5660., 207., 362., 13., 51.651, 
  1.889, 3.303, 0.119, 49534., 3421., 0.452, 0.031, 2395., 0.022, 
  "people tested", 100., 1.09581085*^8, 351.873, 25.2, 4.803, 2.661, 
  7599.188, "", 370.437, 7.07, 7.8, 40.8, 78.463, 1., 71.23}, 
 {"PHL", "Asia", "Philippines", "2020-04-18", 5878., 218., 387., 25., 53.641, 
  1.989, 3.532, 0.228, 53191., 3657., 0.485, 0.033, 2731., 0.025, 
  "people tested", 100., 1.09581085*^8, 351.873, 25.2, 4.803, 2.661, 
  7599.188, "", 370.437, 7.07, 7.8, 40.8, 78.463, 1., 71.23}, 
 {"PHL", "Asia", "Philippines", "2020-04-19", 6087., 209., 397., 10., 55.548, 
  1.907, 3.623, 0.091, 55508., 2317., 0.507, 0.021, 2818., 0.026, 
  "people tested", 100., 1.09581085*^8, 351.873, 25.2, 4.803, 2.661, 
  7599.188, "", 370.437, 7.07, 7.8, 40.8, 78.463, 1., 71.23}, 
 {"PHL", "Asia", "Philippines", "2020-04-20", 6259., 172., 409., 12., 57.118, 
  1.57, 3.732, 0.11, 57831., 2323., 0.528, 0.021, 2818., 0.026, 
  "people tested", 100., 1.09581085*^8, 351.873, 25.2, 4.803, 2.661, 
  7599.188, "", 370.437, 7.07, 7.8, 40.8, 78.463, 1., 71.23}, 
 {"PHL", "Asia", "Philippines", "2020-04-21", 6459., 200., 428., 19., 58.943, 
  1.825, 3.906, 0.173, 60701., 2870., 0.554, 0.026, 2965., 0.027, 
  "people tested", 100., 1.09581085*^8, 351.873, 25.2, 4.803, 2.661, 
  7599.188, "", 370.437, 7.07, 7.8, 40.8, 78.463, 1., 71.23}, 
 {"PHL", "Asia", "Philippines", "2020-04-22", 6599., 140., 437., 9., 60.22, 
  1.278, 3.988, 0.082, 64321., 3620., 0.587, 0.033, 3158., 0.029, 
  "people tested", 100., 1.09581085*^8, 351.873, 25.2, 4.803, 2.661, 
  7599.188, "", 370.437, 7.07, 7.8, 40.8, 78.463, 1., 71.23}, 
 {"PHL", "Asia", "Philippines", "2020-04-23", 6710., 111., 446., 9., 61.233, 
  1.013, 4.07, 0.082, 68047., 3726., 0.621, 0.034, 3133., 0.029, 
  "people tested", 100., 1.09581085*^8, 351.873, 25.2, 4.803, 2.661, 
  7599.188, "", 370.437, 7.07, 7.8, 40.8, 78.463, 1., 71.23}, 
 {"PHL", "Asia", "Philippines", "2020-04-24", 6981., 271., 462., 16., 63.706, 
  2.473, 4.216, 0.146, 72214., 4167., 0.659, 0.038, 3240., 0.03, 
  "people tested", 100., 1.09581085*^8, 351.873, 25.2, 4.803, 2.661, 
  7599.188, "", 370.437, 7.07, 7.8, 40.8, 78.463, 1., 71.23}, 
 {"PHL", "Asia", "Philippines", "2020-04-25", 7192., 211., 477., 15., 65.632, 
  1.926, 4.353, 0.137, 76631., 4417., 0.699, 0.04, 3349., 0.031, 
  "people tested", 100., 1.09581085*^8, 351.873, 25.2, 4.803, 2.661, 
  7599.188, "", 370.437, 7.07, 7.8, 40.8, 78.463, 1., 71.23}, 
 {"PHL", "Asia", "Philippines", "2020-04-26", 7294., 102., 494., 17., 66.563, 
  0.931, 4.508, 0.155, 80507., 3876., 0.735, 0.035, 3571., 0.033, 
  "people tested", 100., 1.09581085*^8, 351.873, 25.2, 4.803, 2.661, 
  7599.188, "", 370.437, 7.07, 7.8, 40.8, 78.463, 1., 71.23}, 
 {"PHL", "Asia", "Philippines", "2020-04-27", 7579., 285., 501., 7., 69.163, 
  2.601, 4.572, 0.064, 84935., 4428., 0.775, 0.04, 3872., 0.035, 
  "people tested", 100., 1.09581085*^8, 351.873, 25.2, 4.803, 2.661, 
  7599.188, "", 370.437, 7.07, 7.8, 40.8, 78.463, 1., 71.23}, 
 {"PHL", "Asia", "Philippines", "2020-04-28", 7777., 198., 511., 10., 70.97, 
  1.807, 4.663, 0.091, 89369., 4434., 0.816, 0.04, 4095., 0.037, 
  "people tested", 100., 1.09581085*^8, 351.873, 25.2, 4.803, 2.661, 
  7599.188, "", 370.437, 7.07, 7.8, 40.8, 78.463, 1., 71.23}, 
 {"PHL", "Asia", "Philippines", "2020-04-29", 7958., 181., 530., 19., 72.622, 
  1.652, 4.837, 0.173, 94388., 5019., 0.861, 0.046, 4295., 0.039, 
  "people tested", 100., 1.09581085*^8, 351.873, 25.2, 4.803, 2.661, 
  7599.188, "", 370.437, 7.07, 7.8, 40.8, 78.463, 1., 71.23}, 
 {"PHL", "Asia", "Philippines", "2020-04-30", 8212., 254., 558., 28., 74.94, 
  2.318, 5.092, 0.256, 99190., 4802., 0.905, 0.044, 4449., 0.041, 
  "people tested", 100., 1.09581085*^8, 351.873, 25.2, 4.803, 2.661, 
  7599.188, "", 370.437, 7.07, 7.8, 40.8, 78.463, 1., 71.23}, 
 {"PHL", "Asia", "Philippines", "2020-05-01", 8488., 276., 568., 10., 77.459, 
  2.519, 5.183, 0.091, 103122., 3932., 0.941, 0.036, 4415., 0.04, 
  "people tested", 96.3, 1.09581085*^8, 351.873, 25.2, 4.803, 2.661, 
  7599.188, "", 370.437, 7.07, 7.8, 40.8, 78.463, 1., 71.23}, 
 {"PHL", "Asia", "Philippines", "2020-05-02", 8772., 284., 579., 11., 80.05, 
  2.592, 5.284, 0.1, 108330., 5208., 0.989, 0.048, 4528., 0.041, 
  "people tested", 96.3, 1.09581085*^8, 351.873, 25.2, 4.803, 2.661, 
  7599.188, "", 370.437, 7.07, 7.8, 40.8, 78.463, 1., 71.23}, 
 {"PHL", "Asia", "Philippines", "2020-05-03", 8928., 156., 603., 24., 81.474, 
  1.424, 5.503, 0.219, 112817., 4487., 1.03, 0.041, 4616., 0.042, 
  "people tested", 96.3, 1.09581085*^8, 351.873, 25.2, 4.803, 2.661, 
  7599.188, "", 370.437, 7.07, 7.8, 40.8, 78.463, 1., 71.23}, 
 {"PHL", "Asia", "Philippines", "2020-05-04", 9223., 295., 607., 4., 84.166, 
  2.692, 5.539, 0.037, 118281., 5464., 1.079, 0.05, 4764., 0.043, 
  "people tested", 96.3, 1.09581085*^8, 351.873, 25.2, 4.803, 2.661, 
  7599.188, "", 370.437, 7.07, 7.8, 40.8, 78.463, 1., 71.23}, 
 {"PHL", "Asia", "Philippines", "2020-05-05", 9485., 262., 623., 16., 86.557, 
  2.391, 5.685, 0.146, 124836., 6555., 1.139, 0.06, 5067., 0.046, 
  "people tested", 96.3, 1.09581085*^8, 351.873, 25.2, 4.803, 2.661, 
  7599.188, "", 370.437, 7.07, 7.8, 40.8, 78.463, 1., 71.23}, 
 {"PHL", "Asia", "Philippines", "2020-05-06", 9684., 199., 637., 14., 88.373, 
  1.816, 5.813, 0.128, 129973., 5137., 1.186, 0.047, 5084., 0.046, 
  "people tested", 96.3, 1.09581085*^8, 351.873, 25.2, 4.803, 2.661, 
  7599.188, "", 370.437, 7.07, 7.8, 40.8, 78.463, 1., 71.23}, 
 {"PHL", "Asia", "Philippines", "2020-05-07", 10004., 320., 658., 21., 
  91.293, 2.92, 6.005, 0.192, 135374., 5401., 1.235, 0.049, 5169., 0.047, 
  "people tested", 96.3, 1.09581085*^8, 351.873, 25.2, 4.803, 2.661, 
  7599.188, "", 370.437, 7.07, 7.8, 40.8, 78.463, 1., 71.23}, 
 {"PHL", "Asia", "Philippines", "2020-05-08", 10343., 339., 685., 27., 
  94.387, 3.094, 6.251, 0.246, 140906., 5532., 1.286, 0.05, 5398., 0.049, 
  "people tested", 96.3, 1.09581085*^8, 351.873, 25.2, 4.803, 2.661, 
  7599.188, "", 370.437, 7.07, 7.8, 40.8, 78.463, 1., 71.23}, 
 {"PHL", "Asia", "Philippines", "2020-05-09", 10463., 120., 696., 11., 
  95.482, 1.095, 6.351, 0.1, 148036., 7130., 1.351, 0.065, 5672., 0.052, 
  "people tested", 96.3, 1.09581085*^8, 351.873, 25.2, 4.803, 2.661, 
  7599.188, "", 370.437, 7.07, 7.8, 40.8, 78.463, 1., 71.23}, 
 {"PHL", "Asia", "Philippines", "2020-05-10", 10610., 147., 704., 8., 96.823, 
  1.341, 6.424, 0.073, 156793., 8757., 1.431, 0.08, 6282., 0.057, 
  "people tested", 96.3, 1.09581085*^8, 351.873, 25.2, 4.803, 2.661, 
  7599.188, "", 370.437, 7.07, 7.8, 40.8, 78.463, 1., 71.23}, 
 {"PHL", "Asia", "Philippines", "2020-05-11", 10794., 184., 719., 15., 
  98.502, 1.679, 6.561, 0.137, 165307., 8514., 1.509, 0.078, 6718., 0.061, 
  "people tested", 96.3, 1.09581085*^8, 351.873, 25.2, 4.803, 2.661, 
  7599.188, "", 370.437, 7.07, 7.8, 40.8, 78.463, 1., 71.23}, 
 {"PHL", "Asia", "Philippines", "2020-05-12", 11086., 292., 726., 7., 
  101.167, 2.665, 6.625, 0.064, 173819., 8512., 1.586, 0.078, 6998., 0.064, 
  "people tested", 96.3, 1.09581085*^8, 351.873, 25.2, 4.803, 2.661, 
  7599.188, "", 370.437, 7.07, 7.8, 40.8, 78.463, 1., 71.23}, 
 {"PHL", "Asia", "Philippines", "2020-05-13", 11350., 264., 751., 25., 
  103.576, 2.409, 6.853, 0.228, 182585., 8766., 1.666, 0.08, 7516., 0.069, 
  "people tested", 96.3, 1.09581085*^8, 351.873, 25.2, 4.803, 2.661, 
  7599.188, "", 370.437, 7.07, 7.8, 40.8, 78.463, 1., 71.23}, 
 {"PHL", "Asia", "Philippines", "2020-05-14", 11618., 268., 772., 21., 
  106.022, 2.446, 7.045, 0.192, 199205., 16620., 1.818, 0.152, 9119., 0.083, 
  "people tested", 96.3, 1.09581085*^8, 351.873, 25.2, 4.803, 2.661, 
  7599.188, "", 370.437, 7.07, 7.8, 40.8, 78.463, 1., 71.23}, 
 {"PHL", "Asia", "Philippines", "2020-05-15", 11876., 258., 790., 18., 
  108.376, 2.354, 7.209, 0.164, 209734., 10529., 1.914, 0.096, 9833., 0.09, 
  "people tested", 96.3, 1.09581085*^8, 351.873, 25.2, 4.803, 2.661, 
  7599.188, "", 370.437, 7.07, 7.8, 40.8, 78.463, 1., 71.23}, 
 {"PHL", "Asia", "Philippines", "2020-05-16", 12091., 215., 806., 16., 
  110.338, 1.962, 7.355, 0.146, 219224., 9490., 2.001, 0.087, 10170., 0.093, 
  "people tested", 96.3, 1.09581085*^8, 351.873, 25.2, 4.803, 2.661, 
  7599.188, "", 370.437, 7.07, 7.8, 40.8, 78.463, 1., 71.23}, 
 {"PHL", "Asia", "Philippines", "2020-05-17", 12305., 214., 817., 11., 
  112.291, 1.953, 7.456, 0.1, 228319., 9095., 2.084, 0.083, 10218., 0.093, 
  "people tested", 96.3, 1.09581085*^8, 351.873, 25.2, 4.803, 2.661, 
  7599.188, "", 370.437, 7.07, 7.8, 40.8, 78.463, 1., 71.23}, 
 {"PHL", "Asia", "Philippines", "2020-05-18", 12513., 208., 824., 7., 
  114.189, 1.898, 7.52, 0.064, 233713., 5394., 2.133, 0.049, 9772., 0.089, 
  "people tested", 96.3, 1.09581085*^8, 351.873, 25.2, 4.803, 2.661, 
  7599.188, "", 370.437, 7.07, 7.8, 40.8, 78.463, 1., 71.23}, 
 {"PHL", "Asia", "Philippines", "2020-05-19", 12718., 205., 831., 7., 116.06, 
  1.871, 7.583, 0.064, 241067., 7354., 2.2, 0.067, 9607., 0.088, 
  "people tested", 96.3, 1.09581085*^8, 351.873, 25.2, 4.803, 2.661, 
  7599.188, "", 370.437, 7.07, 7.8, 40.8, 78.463, 1., 71.23}, 
 {"PHL", "Asia", "Philippines", "2020-05-20", 12942., 224., 837., 6., 
  118.104, 2.044, 7.638, 0.055, 249282., 8215., 2.275, 0.075, 9528., 0.087, 
  "people tested", 96.3, 1.09581085*^8, 351.873, 25.2, 4.803, 2.661, 
  7599.188, "", 370.437, 7.07, 7.8, 40.8, 78.463, 1., 71.23}, 
 {"PHL", "Asia", "Philippines", "2020-05-21", 13221., 279., 842., 5., 120.65, 
  2.546, 7.684, 0.046, 257972., 8690., 2.354, 0.079, 8395., 0.077, 
  "people tested", 96.3, 1.09581085*^8, 351.873, 25.2, 4.803, 2.661, 
  7599.188, "", 370.437, 7.07, 7.8, 40.8, 78.463, 1., 71.23}, 
 {"PHL", "Asia", "Philippines", "2020-05-22", 13434., 213., 846., 4., 
  122.594, 1.944, 7.72, 0.037, 266971., 8999., 2.436, 0.082, 8177., 0.075, 
  "people tested", 96.3, 1.09581085*^8, 351.873, 25.2, 4.803, 2.661, 
  7599.188, "", 370.437, 7.07, 7.8, 40.8, 78.463, 1., 71.23}, 
 {"PHL", "Asia", "Philippines", "2020-05-23", 13597., 163., 857., 11., 
  124.082, 1.487, 7.821, 0.1, 274616., 7645., 2.506, 0.07, 7913., 0.072, 
  "people tested", 96.3, 1.09581085*^8, 351.873, 25.2, 4.803, 2.661, 
  7599.188, "", 370.437, 7.07, 7.8, 40.8, 78.463, 1., 71.23}, 
 {"PHL", "Asia", "Philippines", "2020-05-24", 13777., 180., 863., 6., 
  125.724, 1.643, 7.875, 0.055, 280508., 5892., 2.56, 0.054, 7456., 0.068, 
  "people tested", 96.3, 1.09581085*^8, 351.873, 25.2, 4.803, 2.661, 
  7599.188, "", 370.437, 7.07, 7.8, 40.8, 78.463, 1., 71.23}, 
 {"PHL", "Asia", "Philippines", "2020-05-25", 14035., 258., 868., 5., 
  128.079, 2.354, 7.921, 0.046, 285929., 5421., 2.609, 0.049, 7459., 0.068, 
  "people tested", 96.3, 1.09581085*^8, 351.873, 25.2, 4.803, 2.661, 
  7599.188, "", 370.437, 7.07, 7.8, 40.8, 78.463, 1., 71.23}, 
 {"PHL", "Asia", "Philippines", "2020-05-26", 14319., 284., 873., 5., 130.67, 
  2.592, 7.967, 0.046, 293219., 7290., 2.676, 0.067, 7450., 0.068, 
  "people tested", 96.3, 1.09581085*^8, 351.873, 25.2, 4.803, 2.661, 
  7599.188, "", 370.437, 7.07, 7.8, 40.8, 78.463, 1., 71.23}, 
 {"PHL", "Asia", "Philippines", "2020-05-27", 14669., 350., 886., 13., 
  133.864, 3.194, 8.085, 0.119, 300941., 7722., 2.746, 0.07, 7380., 0.067, 
  "people tested", 96.3, 1.09581085*^8, 351.873, 25.2, 4.803, 2.661, 
  7599.188, "", 370.437, 7.07, 7.8, 40.8, 78.463, 1., 71.23}, 
 {"PHL", "Asia", "Philippines", "2020-05-28", 15049., 380., 904., 18., 
  137.332, 3.468, 8.25, 0.164, 310224., 9283., 2.831, 0.085, 7465., 0.068, 
  "people tested", 96.3, 1.09581085*^8, 351.873, 25.2, 4.803, 2.661, 
  7599.188, "", 370.437, 7.07, 7.8, 40.8, 78.463, 1., 71.23}, 
 {"PHL", "Asia", "Philippines", "2020-05-29", 15588., 539., 921., 17., 
  142.251, 4.919, 8.405, 0.155, 318754., 8530., 2.909, 0.078, 7398., 0.068, 
  "people tested", 77.78, 1.09581085*^8, 351.873, 25.2, 4.803, 2.661, 
  7599.188, "", 370.437, 7.07, 7.8, 40.8, 78.463, 1., 71.23}, 
 {"PHL", "Asia", "Philippines", "2020-05-30", 16634., 1046., 942., 21., 
  151.796, 9.545, 8.596, 0.192, 328144., 9390., 2.995, 0.086, 7647., 0.07, 
  "people tested", 77.78, 1.09581085*^8, 351.873, 25.2, 4.803, 2.661, 
  7599.188, "", 370.437, 7.07, 7.8, 40.8, 78.463, 1., 71.23}, 
 {"PHL", "Asia", "Philippines", "2020-05-31", 17224., 590., 950., 8., 157.18, 
  5.384, 8.669, 0.073, 337117., 8973., 3.076, 0.082, 8087., 0.074, 
  "people tested", 77.78, 1.09581085*^8, 351.873, 25.2, 4.803, 2.661, 
  7599.188, "", 370.437, 7.07, 7.8, 40.8, 78.463, 1., 71.23}, 
 {"PHL", "Asia", "Philippines", "2020-06-01", 18086., 862., 957., 7., 
  165.047, 7.866, 8.733, 0.064, 344570., 7453., 3.144, 0.068, 8377., 0.076, 
  "people tested", 77.78, 1.09581085*^8, 351.873, 25.2, 4.803, 2.661, 
  7599.188, "", 370.437, 7.07, 7.8, 40.8, 78.463, 1., 71.23}, 
 {"PHL", "Asia", "Philippines", "2020-06-02", 18638., 552., 960., 3., 
  170.084, 5.037, 8.761, 0.027, 355225., 10655., 3.242, 0.097, 8858., 0.081, 
  "people tested", 77.78, 1.09581085*^8, 351.873, 25.2, 4.803, 2.661, 
  7599.188, "", 370.437, 7.07, 7.8, 40.8, 78.463, 1., 71.23}, 
 {"PHL", "Asia", "Philippines", "2020-06-03", 18997., 359., 966., 6., 173.36, 
  3.276, 8.815, 0.055, 365968., 10743., 3.34, 0.098, 9290., 0.085, 
  "people tested", 77.78, 1.09581085*^8, 351.873, 25.2, 4.803, 2.661, 
  7599.188, "", 370.437, 7.07, 7.8, 40.8, 78.463, 1., 71.23}, 
 {"PHL", "Asia", "Philippines", "2020-06-04", 19748., 751., 974., 8., 
  180.214, 6.853, 8.888, 0.073, 376274., 10306., 3.434, 0.094, 9436., 0.086, 
  "people tested", 77.78, 1.09581085*^8, 351.873, 25.2, 4.803, 2.661, 
  7599.188, "", 370.437, 7.07, 7.8, 40.8, 78.463, 1., 71.23}, 
 {"PHL", "Asia", "Philippines", "2020-06-05", 20382., 634., 984., 10., 
  185.999, 5.786, 8.98, 0.091, 386742., 10468., 3.529, 0.096, 9713., 0.089, 
  "people tested", 77.78, 1.09581085*^8, 351.873, 25.2, 4.803, 2.661, 
  7599.188, "", 370.437, 7.07, 7.8, 40.8, 78.463, 1., 71.23}, 
 {"PHL", "Asia", "Philippines", "2020-06-06", 20626., 244., 987., 3., 
  188.226, 2.227, 9.007, 0.027, 398474., 11732., 3.636, 0.107, 10047., 0.092, 
  "people tested", 77.78, 1.09581085*^8, 351.873, 25.2, 4.803, 2.661, 
  7599.188, "", 370.437, 7.07, 7.8, 40.8, 78.463, 1., 71.23}, 
 {"PHL", "Asia", "Philippines", "2020-06-07", 21340., 714., 994., 7., 
  194.742, 6.516, 9.071, 0.064, 406521., 8047., 3.71, 0.073, 9915., 0.09, 
  "people tested", 77.78, 1.09581085*^8, 351.873, 25.2, 4.803, 2.661, 
  7599.188, "", 370.437, 7.07, 7.8, 40.8, 78.463, 1., 71.23}, 
 {"PHL", "Asia", "Philippines", "2020-06-08", 21895., 555., 1003., 9., 
  199.806, 5.065, 9.153, 0.082, 416440., 9919., 3.8, 0.091, 10267., 0.094, 
  "people tested", 77.78, 1.09581085*^8, 351.873, 25.2, 4.803, 2.661, 
  7599.188, "", 370.437, 7.07, 7.8, 40.8, 78.463, 1., 71.23}, 
 {"PHL", "Asia", "Philippines", "2020-06-09", 22474., 579., 1011., 8., 
  205.09, 5.284, 9.226, 0.073, 427222., 10782., 3.899, 0.098, 10285., 0.094, 
  "people tested", 77.78, 1.09581085*^8, 351.873, 25.2, 4.803, 2.661, 
  7599.188, "", 370.437, 7.07, 7.8, 40.8, 78.463, 1., 71.23}, 
 {"PHL", "Asia", "Philippines", "2020-06-10", 22992., 518., 1017., 6., 
  209.817, 4.727, 9.281, 0.055, 436838., 9616., 3.986, 0.088, 10124., 0.092, 
  "people tested", 77.78, 1.09581085*^8, 351.873, 25.2, 4.803, 2.661, 
  7599.188, "", 370.437, 7.07, 7.8, 40.8, 78.463, 1., 71.23}, 
 {"PHL", "Asia", "Philippines", "2020-06-11", 23732., 740., 1027., 10., 
  216.57, 6.753, 9.372, 0.091, 446657., 9819., 4.076, 0.09, 10055., 0.092, 
  "people tested", 77.78, 1.09581085*^8, 351.873, 25.2, 4.803, 2.661, 
  7599.188, "", 370.437, 7.07, 7.8, 40.8, 78.463, 1., 71.23}, 
 {"PHL", "Asia", "Philippines", "2020-06-12", 24175., 443., 1036., 9., 
  220.613, 4.043, 9.454, 0.082, 457749., 11092., 4.177, 0.101, 10144., 0.093, 
  "people tested", 77.78, 1.09581085*^8, 351.873, 25.2, 4.803, 2.661, 
  7599.188, "", 370.437, 7.07, 7.8, 40.8, 78.463, 1., 71.23}, 
 {"PHL", "Asia", "Philippines", "2020-06-13", 24787., 612., 1052., 16., 
  226.198, 5.585, 9.6, 0.146, 468961., 11212., 4.28, 0.102, 10070., 0.092, 
  "people tested", 77.78, 1.09581085*^8, 351.873, 25.2, 4.803, 2.661, 
  7599.188, "", 370.437, 7.07, 7.8, 40.8, 78.463, 1., 71.23}, 
 {"PHL", "Asia", "Philippines", "2020-06-14", 25392., 605., 1074., 22., 
  231.719, 5.521, 9.801, 0.201, 476918., 7957., 4.352, 0.073, 10057., 0.092, 
  "people tested", 77.78, 1.09581085*^8, 351.873, 25.2, 4.803, 2.661, 
  7599.188, "", 370.437, 7.07, 7.8, 40.8, 78.463, 1., 71.23}, 
 {"PHL", "Asia", "Philippines", "2020-06-15", 25930., 538., 1088., 14., 
  236.628, 4.91, 9.929, 0.128, 484181., 7263., 4.418, 0.066, 9677., 0.088, 
  "people tested", 83.33, 1.09581085*^8, 351.873, 25.2, 4.803, 2.661, 
  7599.188, "", 370.437, 7.07, 7.8, 40.8, 78.463, 1., 71.23}, 
 {"PHL", "Asia", "Philippines", "2020-06-16", 26420., 490., 1098., 10., 
  241.1, 4.472, 10.02, 0.091, 495180., 10999., 4.519, 0.1, 9708., 0.089, 
  "people tested", 83.33, 1.09581085*^8, 351.873, 25.2, 4.803, 2.661, 
  7599.188, "", 370.437, 7.07, 7.8, 40.8, 78.463, 1., 71.23}, 
 {"PHL", "Asia", "Philippines", "2020-06-17", 26781., 361., 1103., 5., 
  244.394, 3.294, 10.066, 0.046, 509519., 14339., 4.65, 0.131, 10383., 0.095, 
  "people tested", 83.33, 1.09581085*^8, 351.873, 25.2, 4.803, 2.661, 
  7599.188, "", 370.437, 7.07, 7.8, 40.8, 78.463, 1., 71.23}, 
 {"PHL", "Asia", "Philippines", "2020-06-18", 27238., 457., 1108., 5., 
  248.565, 4.17, 10.111, 0.046, 520306., 10787., 4.748, 0.098, 10521., 0.096, 
  "people tested", 83.33, 1.09581085*^8, 351.873, 25.2, 4.803, 2.661, 
  7599.188, "", 370.437, 7.07, 7.8, 40.8, 78.463, 1., 71.23}, 
 {"PHL", "Asia", "Philippines", "2020-06-19", 27799., 561., 1116., 8., 
  253.684, 5.119, 10.184, 0.073, 534106., 13800., 4.874, 0.126, 10908., 0.1, 
  "people tested", 83.33, 1.09581085*^8, 351.873, 25.2, 4.803, 2.661, 
  7599.188, "", 370.437, 7.07, 7.8, 40.8, 78.463, 1., 71.23}, 
 {"PHL", "Asia", "Philippines", "2020-06-20", 28459., 660., 1130., 14., 
  259.707, 6.023, 10.312, 0.128, 547373., 13267., 4.995, 0.121, 11202., 
  0.102, "people tested", 83.33, 1.09581085*^8, 351.873, 25.2, 4.803, 2.661, 
  7599.188, "", 370.437, 7.07, 7.8, 40.8, 78.463, 1., 71.23}, 
 {"PHL", "Asia", "Philippines", "2020-06-21", 29400., 941., 1150., 20., 
  268.294, 8.587, 10.495, 0.183, 558163., 10790., 5.094, 0.098, 11606., 
  0.106, "people tested", 83.33, 1.09581085*^8, 351.873, 25.2, 4.803, 2.661, 
  7599.188, "", 370.437, 7.07, 7.8, 40.8, 78.463, 1., 71.23}, 
 {"PHL", "Asia", "Philippines", "2020-06-22", 30052., 652., 1169., 19., 
  274.244, 5.95, 10.668, 0.173, 568633., 10470., 5.189, 0.096, 12065., 0.11, 
  "people tested", 83.33, 1.09581085*^8, 351.873, 25.2, 4.803, 2.661, 
  7599.188, "", 370.437, 7.07, 7.8, 40.8, 78.463, 1., 71.23}, 
 {"PHL", "Asia", "Philippines", "2020-06-23", 30682., 630., 1177., 8., 
  279.994, 5.749, 10.741, 0.073, 580560., 11927., 5.298, 0.109, 12197., 
  0.111, "people tested", 83.33, 1.09581085*^8, 351.873, 25.2, 4.803, 2.661, 
  7599.188, "", 370.437, 7.07, 7.8, 40.8, 78.463, 1., 71.23}, 
 {"PHL", "Asia", "Philippines", "2020-06-24", 31825., 1143., 1186., 9., 
  290.424, 10.431, 10.823, 0.082, 596058., 15498., 5.439, 0.141, 12363., 
  0.113, "people tested", 83.33, 1.09581085*^8, 351.873, 25.2, 4.803, 2.661, 
  7599.188, "", 370.437, 7.07, 7.8, 40.8, 78.463, 1., 71.23}, 
 {"PHL", "Asia", "Philippines", "2020-06-25", 32295., 470., 1204., 18., 
  294.713, 4.289, 10.987, 0.164, 610052., 13994., 5.567, 0.128, 12821., 
  0.117, "people tested", 83.33, 1.09581085*^8, 351.873, 25.2, 4.803, 2.661, 
  7599.188, "", 370.437, 7.07, 7.8, 40.8, 78.463, 1., 71.23}, 
 {"PHL", "Asia", "Philippines", "2020-06-26", 33069., 774., 1212., 8., 
  301.777, 7.063, 11.06, 0.073, 624164., 14112., 5.696, 0.129, 12865., 0.117, 
  "people tested", 83.33, 1.09581085*^8, 351.873, 25.2, 4.803, 2.661, 
  7599.188, "", 370.437, 7.07, 7.8, 40.8, 78.463, 1., 71.23}, 
 {"PHL", "Asia", "Philippines", "2020-06-27", 34073., 1004., 1224., 12., 
  310.939, 9.162, 11.17, 0.11, 636291., 12127., 5.807, 0.111, 12703., 0.116, 
  "people tested", 83.33, 1.09581085*^8, 351.873, 25.2, 4.803, 2.661, 
  7599.188, "", 370.437, 7.07, 7.8, 40.8, 78.463, 1., 71.23}, 
 {"PHL", "Asia", "Philippines", "2020-06-28", 34803., 730., 1236., 12., 
  317.6, 6.662, 11.279, 0.11, 653656., 17365., 5.965, 0.158, 13642., 0.124, 
  "people tested", 83.33, 1.09581085*^8, 351.873, 25.2, 4.803, 2.661, 
  7599.188, "", 370.437, 7.07, 7.8, 40.8, 78.463, 1., 71.23}, 
 {"PHL", "Asia", "Philippines", "2020-06-29", 35455., 652., 1244., 8., 
  323.55, 5.95, 11.352, 0.073, 666678., 13022., 6.084, 0.119, 14006., 0.128, 
  "people tested", 83.33, 1.09581085*^8, 351.873, 25.2, 4.803, 2.661, 
  7599.188, "", 370.437, 7.07, 7.8, 40.8, 78.463, 1., 71.23}, 
 {"PHL", "Asia", "Philippines", "2020-06-30", 36438., 983., 1255., 11., 
  332.521, 8.971, 11.453, 0.1, 681667., 14989., 6.221, 0.137, 14444., 0.132, 
  "people tested", 83.33, 1.09581085*^8, 351.873, 25.2, 4.803, 2.661, 
  7599.188, "", 370.437, 7.07, 7.8, 40.8, 78.463, 1., 71.23}, 
 {"PHL", "Asia", "Philippines", "2020-07-01", 37514., 1076., 1266., 11., 
  342.34, 9.819, 11.553, 0.1, 704549., 22882., 6.429, 0.209, 15499., 0.141, 
  "people tested", 83.33, 1.09581085*^8, 351.873, 25.2, 4.803, 2.661, 
  7599.188, "", 370.437, 7.07, 7.8, 40.8, 78.463, 1., 71.23}, 
 {"PHL", "Asia", "Philippines", "2020-07-02", 38511., 997., 1270., 4., 
  351.438, 9.098, 11.59, 0.037, "", "", "", "", 15925., 0.145, 
  "people tested", 83.33, 1.09581085*^8, 351.873, 25.2, 4.803, 2.661, 
  7599.188, "", 370.437, 7.07, 7.8, 40.8, 78.463, 1., 71.23}, 
 {"PHL", "Asia", "Philippines", "2020-07-03", 38805., 294., 1274., 4., 
  354.121, 2.683, 11.626, 0.037, 738502., "", 6.739, "", 16334., 0.149, 
  "people tested", "", 1.09581085*^8, 351.873, 25.2, 4.803, 2.661, 7599.188, 
  "", 370.437, 7.07, 7.8, 40.8, 78.463, 1., 71.23}, 
 {"PHL", "Asia", "Philippines", "2020-07-04", 40336., 1531., 1280., 6., 
  368.093, 13.971, 11.681, 0.055, "", "", "", "", 17806., 0.162, 
  "people tested", "", 1.09581085*^8, 351.873, 25.2, 4.803, 2.661, 7599.188, 
  "", 370.437, 7.07, 7.8, 40.8, 78.463, 1., 71.23}, 
 {"PHL", "Asia", "Philippines", "2020-07-05", 41830., 1494., 1290., 10., 
  381.726, 13.634, 11.772, 0.091, 783358., "", 7.149, "", 18529., 0.169, 
  "people tested", "", 1.09581085*^8, 351.873, 25.2, 4.803, 2.661, 7599.188, 
  "", 370.437, 7.07, 7.8, 40.8, 78.463, 1., 71.23}, 
 {"PHL", "Asia", "Philippines", "2020-07-06", 41830., 0., 1290., 0., 381.726, 
  0., 11.772, 0., "", "", "", "", "", "", "", "", 1.09581085*^8, 351.873, 
  25.2, 4.803, 2.661, 7599.188, "", 370.437, 7.07, 7.8, 40.8, 78.463, 1., 
  71.23}, {"PHL", "Asia", "Philippines", "2020-07-07", 46333., 4503., 1303., 
  13., 422.819, 41.093, 11.891, 0.119, "", "", "", "", "", "", "", "", 
  1.09581085*^8, 351.873, 25.2, 4.803, 2.661, 7599.188, "", 370.437, 7.07, 
  7.8, 40.8, 78.463, 1., 71.23}, {"PHL", "Asia", "Philippines", "2020-07-08", 
  47873., 1540., 1309., 6., 436.873, 14.054, 11.945, 0.055, "", "", "", "", 
  "", "", "", "", 1.09581085*^8, 351.873, 25.2, 4.803, 2.661, 7599.188, "", 
  370.437, 7.07, 7.8, 40.8, 78.463, 1., 71.23}, 
 {"POL", "Europe", "Poland", "2020-03-04", 1., 1., 0., 0., 0.026, 0.026, 0., 
  0., "", "", "", "", "", "", "", 11.11, 3.7846605*^7, 124.027, 41.8, 16.763, 
  10.202, 27216.445, "", 227.331, 5.91, 23.3, 33.1, "", 6.62, 78.73}, 
 {"POL", "Europe", "Poland", "2020-03-06", "", "", "", "", "", "", "", "", 
  855., "", 0.023, "", "", "", "samples tested", 11.11, 3.7846605*^7, 
  124.027, 41.8, 16.763, 10.202, 27216.445, "", 227.331, 5.91, 23.3, 33.1, 
  "", 6.62, 78.73}, {"POL", "Europe", "Poland", "2020-03-07", 5., 4., 0., 0., 
  0.132, 0.106, 0., 0., "", "", "", "", "", "", "samples tested", 11.11, 
  3.7846605*^7, 124.027, 41.8, 16.763, 10.202, 27216.445, "", 227.331, 5.91, 
  23.3, 33.1, "", 6.62, 78.73}, {"POL", "Europe", "Poland", "2020-03-08", 6., 
  1., 0., 0., 0.159, 0.026, 0., 0., 1154., "", 0.03, "", "", "", 
  "samples tested", 11.11, 3.7846605*^7, 124.027, 41.8, 16.763, 10.202, 
  27216.445, "", 227.331, 5.91, 23.3, 33.1, "", 6.62, 78.73}, 
 {"POL", "Europe", "Poland", "2020-03-09", 11., 5., 0., 0., 0.291, 0.132, 0., 
  0., 1384., 230., 0.037, 0.006, "", "", "samples tested", 13.89, 
  3.7846605*^7, 124.027, 41.8, 16.763, 10.202, 27216.445, "", 227.331, 5.91, 
  23.3, 33.1, "", 6.62, 78.73}, {"POL", "Europe", "Poland", "2020-03-10", 
  17., 6., 0., 0., 0.449, 0.159, 0., 0., 1630., 246., 0.043, 0.006, "", "", 
  "samples tested", 25., 3.7846605*^7, 124.027, 41.8, 16.763, 10.202, 
  27216.445, "", 227.331, 5.91, 23.3, 33.1, "", 6.62, 78.73}, 
 {"POL", "Europe", "Poland", "2020-03-11", 22., 5., 0., 0., 0.581, 0.132, 0., 
  0., 2024., 394., 0.053, 0.01, "", "", "samples tested", 25., 3.7846605*^7, 
  124.027, 41.8, 16.763, 10.202, 27216.445, "", 227.331, 5.91, 23.3, 33.1, 
  "", 6.62, 78.73}, {"POL", "Europe", "Poland", "2020-03-12", 31., 9., 0., 
  0., 0.819, 0.238, 0., 0., 2234., 210., 0.059, 0.006, "", "", 
  "samples tested", 41.67, 3.7846605*^7, 124.027, 41.8, 16.763, 10.202, 
  27216.445, "", 227.331, 5.91, 23.3, 33.1, "", 6.62, 78.73}, 
 {"POL", "Europe", "Poland", "2020-03-13", 49., 18., 1., 1., 1.295, 0.476, 
  0.026, 0.026, 2889., 655., 0.076, 0.017, 291., 0.008, "samples tested", 
  41.67, 3.7846605*^7, 124.027, 41.8, 16.763, 10.202, 27216.445, "", 227.331, 
  5.91, 23.3, 33.1, "", 6.62, 78.73}, {"POL", "Europe", "Poland", 
  "2020-03-14", 68., 19., 2., 1., 1.797, 0.502, 0.053, 0.026, 4414., 1525., 
  0.117, 0.04, 487., 0.013, "samples tested", 49.07, 3.7846605*^7, 124.027, 
  41.8, 16.763, 10.202, 27216.445, "", 227.331, 5.91, 23.3, 33.1, "", 6.62, 
  78.73}, {"POL", "Europe", "Poland", "2020-03-15", 104., 36., 3., 1., 2.748, 
  0.951, 0.079, 0.026, 5493., 1079., 0.145, 0.029, 620., 0.016, 
  "samples tested", 57.41, 3.7846605*^7, 124.027, 41.8, 16.763, 10.202, 
  27216.445, "", 227.331, 5.91, 23.3, 33.1, "", 6.62, 78.73}, 
 {"POL", "Europe", "Poland", "2020-03-16", 125., 21., 3., 0., 3.303, 0.555, 
  0.079, 0., "", "", "", "", 759., 0.02, "samples tested", 57.41, 
  3.7846605*^7, 124.027, 41.8, 16.763, 10.202, 27216.445, "", 227.331, 5.91, 
  23.3, 33.1, "", 6.62, 78.73}, {"POL", "Europe", "Poland", "2020-03-17", 
  177., 52., 4., 1., 4.677, 1.374, 0.106, 0.026, 7899., "", 0.209, "", 896., 
  0.024, "samples tested", 57.41, 3.7846605*^7, 124.027, 41.8, 16.763, 
  10.202, 27216.445, "", 227.331, 5.91, 23.3, 33.1, "", 6.62, 78.73}, 
 {"POL", "Europe", "Poland", "2020-03-18", 238., 61., 5., 1., 6.289, 1.612, 
  0.132, 0.026, 9515., 1616., 0.251, 0.043, 1070., 0.028, "samples tested", 
  57.41, 3.7846605*^7, 124.027, 41.8, 16.763, 10.202, 27216.445, "", 227.331, 
  5.91, 23.3, 33.1, "", 6.62, 78.73}, {"POL", "Europe", "Poland", 
  "2020-03-19", 287., 49., 5., 0., 7.583, 1.295, 0.132, 0., 11196., 1681., 
  0.296, 0.044, 1280., 0.034, "samples tested", 57.41, 3.7846605*^7, 124.027, 
  41.8, 16.763, 10.202, 27216.445, "", 227.331, 5.91, 23.3, 33.1, "", 6.62, 
  78.73}, {"POL", "Europe", "Poland", "2020-03-20", 355., 68., 5., 0., 9.38, 
  1.797, 0.132, 0., 13072., 1876., 0.345, 0.05, 1455., 0.038, 
  "samples tested", 57.41, 3.7846605*^7, 124.027, 41.8, 16.763, 10.202, 
  27216.445, "", 227.331, 5.91, 23.3, 33.1, "", 6.62, 78.73}, 
 {"POL", "Europe", "Poland", "2020-03-21", 425., 70., 5., 0., 11.23, 1.85, 
  0.132, 0., 15084., 2012., 0.399, 0.053, 1524., 0.04, "samples tested", 
  57.41, 3.7846605*^7, 124.027, 41.8, 16.763, 10.202, 27216.445, "", 227.331, 
  5.91, 23.3, 33.1, "", 6.62, 78.73}, {"POL", "Europe", "Poland", 
  "2020-03-22", 536., 111., 5., 0., 14.162, 2.933, 0.132, 0., 17607., 2523., 
  0.465, 0.067, 1731., 0.046, "samples tested", 57.41, 3.7846605*^7, 124.027, 
  41.8, 16.763, 10.202, 27216.445, "", 227.331, 5.91, 23.3, 33.1, "", 6.62, 
  78.73}, {"POL", "Europe", "Poland", "2020-03-23", 634., 98., 7., 2., 
  16.752, 2.589, 0.185, 0.053, 20127., 2520., 0.532, 0.067, 1919., 0.051, 
  "samples tested", 57.41, 3.7846605*^7, 124.027, 41.8, 16.763, 10.202, 
  27216.445, "", 227.331, 5.91, 23.3, 33.1, "", 6.62, 78.73}, 
 {"POL", "Europe", "Poland", "2020-03-24", 749., 115., 8., 1., 19.79, 3.039, 
  0.211, 0.026, 22898., 2771., 0.605, 0.073, 2143., 0.057, "samples tested", 
  57.41, 3.7846605*^7, 124.027, 41.8, 16.763, 10.202, 27216.445, "", 227.331, 
  5.91, 23.3, 33.1, "", 6.62, 78.73}, {"POL", "Europe", "Poland", 
  "2020-03-25", 901., 152., 10., 2., 23.807, 4.016, 0.264, 0.053, 26244., 
  3346., 0.693, 0.088, 2390., 0.063, "samples tested", 57.41, 3.7846605*^7, 
  124.027, 41.8, 16.763, 10.202, 27216.445, "", 227.331, 5.91, 23.3, 33.1, 
  "", 6.62, 78.73}, {"POL", "Europe", "Poland", "2020-03-26", 1051., 150., 
  14., 4., 27.77, 3.963, 0.37, 0.106, 29564., 3320., 0.781, 0.088, 2624., 
  0.069, "samples tested", 57.41, 3.7846605*^7, 124.027, 41.8, 16.763, 
  10.202, 27216.445, "", 227.331, 5.91, 23.3, 33.1, "", 6.62, 78.73}, 
 {"POL", "Europe", "Poland", "2020-03-27", 1221., 170., 16., 2., 32.262, 
  4.492, 0.423, 0.053, 34067., 4503., 0.9, 0.119, 2999., 0.079, 
  "samples tested", 57.41, 3.7846605*^7, 124.027, 41.8, 16.763, 10.202, 
  27216.445, "", 227.331, 5.91, 23.3, 33.1, "", 6.62, 78.73}, 
 {"POL", "Europe", "Poland", "2020-03-28", 1389., 168., 16., 0., 36.701, 
  4.439, 0.423, 0., 38674., 4607., 1.022, 0.122, 3370., 0.089, 
  "samples tested", 57.41, 3.7846605*^7, 124.027, 41.8, 16.763, 10.202, 
  27216.445, "", 227.331, 5.91, 23.3, 33.1, "", 6.62, 78.73}, 
 {"POL", "Europe", "Poland", "2020-03-29", 1638., 249., 18., 2., 43.28, 
  6.579, 0.476, 0.053, 42783., 4109., 1.13, 0.109, 3597., 0.095, 
  "samples tested", 57.41, 3.7846605*^7, 124.027, 41.8, 16.763, 10.202, 
  27216.445, "", 227.331, 5.91, 23.3, 33.1, "", 6.62, 78.73}, 
 {"POL", "Europe", "Poland", "2020-03-30", 1862., 224., 22., 4., 49.199, 
  5.919, 0.581, 0.106, 46607., 3824., 1.231, 0.101, 3783., 0.1, 
  "samples tested", 57.41, 3.7846605*^7, 124.027, 41.8, 16.763, 10.202, 
  27216.445, "", 227.331, 5.91, 23.3, 33.1, "", 6.62, 78.73}, 
 {"POL", "Europe", "Poland", "2020-03-31", 2055., 193., 31., 9., 54.298, 5.1, 
  0.819, 0.238, 51419., 4812., 1.359, 0.127, 4074., 0.108, "samples tested", 
  81.48, 3.7846605*^7, 124.027, 41.8, 16.763, 10.202, 27216.445, "", 227.331, 
  5.91, 23.3, 33.1, "", 6.62, 78.73}, {"POL", "Europe", "Poland", 
  "2020-04-01", 2311., 256., 33., 2., 61.062, 6.764, 0.872, 0.053, 55801., 
  4382., 1.474, 0.116, 4222., 0.112, "samples tested", 81.48, 3.7846605*^7, 
  124.027, 41.8, 16.763, 10.202, 27216.445, "", 227.331, 5.91, 23.3, 33.1, 
  "", 6.62, 78.73}, {"POL", "Europe", "Poland", "2020-04-02", 2554., 243., 
  43., 10., 67.483, 6.421, 1.136, 0.264, 61178., 5377., 1.616, 0.142, 4516., 
  0.119, "samples tested", 81.48, 3.7846605*^7, 124.027, 41.8, 16.763, 
  10.202, 27216.445, "", 227.331, 5.91, 23.3, 33.1, "", 6.62, 78.73}, 
 {"POL", "Europe", "Poland", "2020-04-03", 2946., 392., 57., 14., 77.841, 
  10.358, 1.506, 0.37, 66938., 5760., 1.769, 0.152, 4696., 0.124, 
  "samples tested", 81.48, 3.7846605*^7, 124.027, 41.8, 16.763, 10.202, 
  27216.445, "", 227.331, 5.91, 23.3, 33.1, "", 6.62, 78.73}, 
 {"POL", "Europe", "Poland", "2020-04-04", 3383., 437., 71., 14., 89.387, 
  11.547, 1.876, 0.37, 72901., 5963., 1.926, 0.158, 4890., 0.129, 
  "samples tested", 81.48, 3.7846605*^7, 124.027, 41.8, 16.763, 10.202, 
  27216.445, "", 227.331, 5.91, 23.3, 33.1, "", 6.62, 78.73}, 
 {"POL", "Europe", "Poland", "2020-04-05", 3627., 244., 79., 8., 95.834, 
  6.447, 2.087, 0.211, 80757., 7856., 2.134, 0.208, 5425., 0.143, 
  "samples tested", 81.48, 3.7846605*^7, 124.027, 41.8, 16.763, 10.202, 
  27216.445, "", 227.331, 5.91, 23.3, 33.1, "", 6.62, 78.73}, 
 {"POL", "Europe", "Poland", "2020-04-06", 4102., 475., 94., 15., 108.385, 
  12.551, 2.484, 0.396, 85467., 4710., 2.258, 0.124, 5551., 0.147, 
  "samples tested", 81.48, 3.7846605*^7, 124.027, 41.8, 16.763, 10.202, 
  27216.445, "", 227.331, 5.91, 23.3, 33.1, "", 6.62, 78.73}, 
 {"POL", "Europe", "Poland", "2020-04-07", 4413., 311., 107., 13., 116.602, 
  8.217, 2.827, 0.343, 92215., 6748., 2.437, 0.178, 5828., 0.154, 
  "samples tested", 81.48, 3.7846605*^7, 124.027, 41.8, 16.763, 10.202, 
  27216.445, "", 227.331, 5.91, 23.3, 33.1, "", 6.62, 78.73}, 
 {"POL", "Europe", "Poland", "2020-04-08", 4848., 435., 129., 22., 128.096, 
  11.494, 3.408, 0.581, 99284., 7069., 2.623, 0.187, 6212., 0.164, 
  "samples tested", 81.48, 3.7846605*^7, 124.027, 41.8, 16.763, 10.202, 
  27216.445, "", 227.331, 5.91, 23.3, 33.1, "", 6.62, 78.73}, 
 {"POL", "Europe", "Poland", "2020-04-09", 5205., 357., 159., 30., 137.529, 
  9.433, 4.201, 0.793, 107597., 8313., 2.843, 0.22, 6631., 0.175, 
  "samples tested", 83.33, 3.7846605*^7, 124.027, 41.8, 16.763, 10.202, 
  27216.445, "", 227.331, 5.91, 23.3, 33.1, "", 6.62, 78.73}, 
 {"POL", "Europe", "Poland", "2020-04-10", 5575., 370., 174., 15., 147.305, 
  9.776, 4.598, 0.396, 118295., 10698., 3.126, 0.283, 7337., 0.194, 
  "samples tested", 83.33, 3.7846605*^7, 124.027, 41.8, 16.763, 10.202, 
  27216.445, "", 227.331, 5.91, 23.3, 33.1, "", 6.62, 78.73}, 
 {"POL", "Europe", "Poland", "2020-04-11", 5955., 380., 181., 7., 157.346, 
  10.041, 4.782, 0.185, 129560., 11265., 3.423, 0.298, 8094., 0.214, 
  "samples tested", 83.33, 3.7846605*^7, 124.027, 41.8, 16.763, 10.202, 
  27216.445, "", 227.331, 5.91, 23.3, 33.1, "", 6.62, 78.73}, 
 {"POL", "Europe", "Poland", "2020-04-12", 6356., 401., 208., 27., 167.941, 
  10.595, 5.496, 0.713, 138007., 8447., 3.646, 0.223, 8179., 0.216, 
  "samples tested", 83.33, 3.7846605*^7, 124.027, 41.8, 16.763, 10.202, 
  27216.445, "", 227.331, 5.91, 23.3, 33.1, "", 6.62, 78.73}, 
 {"POL", "Europe", "Poland", "2020-04-13", 6674., 318., 232., 24., 176.343, 
  8.402, 6.13, 0.634, 143630., 5623., 3.795, 0.149, 8309., 0.22, 
  "samples tested", 83.33, 3.7846605*^7, 124.027, 41.8, 16.763, 10.202, 
  27216.445, "", 227.331, 5.91, 23.3, 33.1, "", 6.62, 78.73}, 
 {"POL", "Europe", "Poland", "2020-04-14", 6934., 260., 245., 13., 183.213, 
  6.87, 6.474, 0.343, 148321., 4691., 3.919, 0.124, 8015., 0.212, 
  "samples tested", 83.33, 3.7846605*^7, 124.027, 41.8, 16.763, 10.202, 
  27216.445, "", 227.331, 5.91, 23.3, 33.1, "", 6.62, 78.73}, 
 {"POL", "Europe", "Poland", "2020-04-15", 7202., 268., 263., 18., 190.294, 
  7.081, 6.949, 0.476, 156493., 8172., 4.135, 0.216, 8173., 0.216, 
  "samples tested", 83.33, 3.7846605*^7, 124.027, 41.8, 16.763, 10.202, 
  27216.445, "", 227.331, 5.91, 23.3, 33.1, "", 6.62, 78.73}, 
 {"POL", "Europe", "Poland", "2020-04-16", 7582., 380., 286., 23., 200.335, 
  10.041, 7.557, 0.608, 169071., 12578., 4.467, 0.332, 8782., 0.232, 
  "samples tested", 83.33, 3.7846605*^7, 124.027, 41.8, 16.763, 10.202, 
  27216.445, "", 227.331, 5.91, 23.3, 33.1, "", 6.62, 78.73}, 
 {"POL", "Europe", "Poland", "2020-04-17", 7918., 336., 314., 28., 209.213, 
  8.878, 8.297, 0.74, 179654., 10583., 4.747, 0.28, 8766., 0.232, 
  "samples tested", 83.33, 3.7846605*^7, 124.027, 41.8, 16.763, 10.202, 
  27216.445, "", 227.331, 5.91, 23.3, 33.1, "", 6.62, 78.73}, 
 {"POL", "Europe", "Poland", "2020-04-18", 8379., 461., 332., 18., 221.394, 
  12.181, 8.772, 0.476, 192960., 13306., 5.098, 0.352, 9057., 0.239, 
  "samples tested", 83.33, 3.7846605*^7, 124.027, 41.8, 16.763, 10.202, 
  27216.445, "", 227.331, 5.91, 23.3, 33.1, "", 6.62, 78.73}, 
 {"POL", "Europe", "Poland", "2020-04-19", 8742., 363., 347., 15., 230.985, 
  9.591, 9.169, 0.396, 204246., 11286., 5.397, 0.298, 9463., 0.25, 
  "samples tested", 83.33, 3.7846605*^7, 124.027, 41.8, 16.763, 10.202, 
  27216.445, "", 227.331, 5.91, 23.3, 33.1, "", 6.62, 78.73}, 
 {"POL", "Europe", "Poland", "2020-04-20", 9287., 545., 360., 13., 245.385, 
  14.4, 9.512, 0.343, 214236., 9990., 5.661, 0.264, 10087., 0.267, 
  "samples tested", 83.33, 3.7846605*^7, 124.027, 41.8, 16.763, 10.202, 
  27216.445, "", 227.331, 5.91, 23.3, 33.1, "", 6.62, 78.73}, 
 {"POL", "Europe", "Poland", "2020-04-21", 9593., 306., 380., 20., 253.471, 
  8.085, 10.041, 0.528, 224355., 10119., 5.928, 0.267, 10862., 0.287, 
  "samples tested", 83.33, 3.7846605*^7, 124.027, 41.8, 16.763, 10.202, 
  27216.445, "", 227.331, 5.91, 23.3, 33.1, "", 6.62, 78.73}, 
 {"POL", "Europe", "Poland", "2020-04-22", 9856., 263., 401., 21., 260.42, 
  6.949, 10.595, 0.555, 238799., 14444., 6.31, 0.382, 11758., 0.311, 
  "samples tested", 83.33, 3.7846605*^7, 124.027, 41.8, 16.763, 10.202, 
  27216.445, "", 227.331, 5.91, 23.3, 33.1, "", 6.62, 78.73}, 
 {"POL", "Europe", "Poland", "2020-04-23", 10169., 313., 426., 25., 268.69, 
  8.27, 11.256, 0.661, 250719., 11920., 6.625, 0.315, 11664., 0.308, 
  "samples tested", 83.33, 3.7846605*^7, 124.027, 41.8, 16.763, 10.202, 
  27216.445, "", 227.331, 5.91, 23.3, 33.1, "", 6.62, 78.73}, 
 {"POL", "Europe", "Poland", "2020-04-24", 10511., 342., 454., 28., 277.726, 
  9.036, 11.996, 0.74, 265201., 14482., 7.007, 0.383, 12221., 0.323, 
  "samples tested", 83.33, 3.7846605*^7, 124.027, 41.8, 16.763, 10.202, 
  27216.445, "", 227.331, 5.91, 23.3, 33.1, "", 6.62, 78.73}, 
 {"POL", "Europe", "Poland", "2020-04-25", 10892., 381., 494., 40., 287.793, 
  10.067, 13.053, 1.057, 278994., 13793., 7.372, 0.364, 12291., 0.325, 
  "samples tested", 83.33, 3.7846605*^7, 124.027, 41.8, 16.763, 10.202, 
  27216.445, "", 227.331, 5.91, 23.3, 33.1, "", 6.62, 78.73}, 
 {"POL", "Europe", "Poland", "2020-04-26", 11273., 381., 524., 30., 297.86, 
  10.067, 13.845, 0.793, 290633., 11639., 7.679, 0.308, 12341., 0.326, 
  "samples tested", 83.33, 3.7846605*^7, 124.027, 41.8, 16.763, 10.202, 
  27216.445, "", 227.331, 5.91, 23.3, 33.1, "", 6.62, 78.73}, 
 {"POL", "Europe", "Poland", "2020-04-27", 11617., 344., 535., 11., 306.95, 
  9.089, 14.136, 0.291, 297859., 7226., 7.87, 0.191, 11946., 0.316, 
  "samples tested", 83.33, 3.7846605*^7, 124.027, 41.8, 16.763, 10.202, 
  27216.445, "", 227.331, 5.91, 23.3, 33.1, "", 6.62, 78.73}, 
 {"POL", "Europe", "Poland", "2020-04-28", 11902., 285., 562., 27., 314.48, 
  7.53, 14.849, 0.713, 310744., 12885., 8.211, 0.34, 12341., 0.326, 
  "samples tested", 83.33, 3.7846605*^7, 124.027, 41.8, 16.763, 10.202, 
  27216.445, "", 227.331, 5.91, 23.3, 33.1, "", 6.62, 78.73}, 
 {"POL", "Europe", "Poland", "2020-04-29", 12218., 316., 596., 34., 322.829, 
  8.349, 15.748, 0.898, 324527., 13783., 8.575, 0.364, 12247., 0.324, 
  "samples tested", 83.33, 3.7846605*^7, 124.027, 41.8, 16.763, 10.202, 
  27216.445, "", 227.331, 5.91, 23.3, 33.1, "", 6.62, 78.73}, 
 {"POL", "Europe", "Poland", "2020-04-30", 12640., 422., 624., 28., 333.98, 
  11.15, 16.488, 0.74, 338027., 13500., 8.932, 0.357, 12473., 0.33, 
  "samples tested", 83.33, 3.7846605*^7, 124.027, 41.8, 16.763, 10.202, 
  27216.445, "", 227.331, 5.91, 23.3, 33.1, "", 6.62, 78.73}, 
 {"POL", "Europe", "Poland", "2020-05-01", 12877., 237., 644., 20., 340.242, 
  6.262, 17.016, 0.528, 354628., 16601., 9.37, 0.439, 12775., 0.338, 
  "samples tested", 83.33, 3.7846605*^7, 124.027, 41.8, 16.763, 10.202, 
  27216.445, "", 227.331, 5.91, 23.3, 33.1, "", 6.62, 78.73}, 
 {"POL", "Europe", "Poland", "2020-05-02", 13105., 228., 651., 7., 346.266, 
  6.024, 17.201, 0.185, 366013., 11385., 9.671, 0.301, 12431., 0.328, 
  "samples tested", 83.33, 3.7846605*^7, 124.027, 41.8, 16.763, 10.202, 
  27216.445, "", 227.331, 5.91, 23.3, 33.1, "", 6.62, 78.73}, 
 {"POL", "Europe", "Poland", "2020-05-03", 13375., 270., 664., 13., 353.4, 
  7.134, 17.545, 0.343, 375948., 9935., 9.933, 0.263, 12188., 0.322, 
  "samples tested", 83.33, 3.7846605*^7, 124.027, 41.8, 16.763, 10.202, 
  27216.445, "", 227.331, 5.91, 23.3, 33.1, "", 6.62, 78.73}, 
 {"POL", "Europe", "Poland", "2020-05-04", 13693., 318., 678., 14., 361.803, 
  8.402, 17.914, 0.37, 383804., 7856., 10.141, 0.208, 12278., 0.324, 
  "samples tested", 83.33, 3.7846605*^7, 124.027, 41.8, 16.763, 10.202, 
  27216.445, "", 227.331, 5.91, 23.3, 33.1, "", 6.62, 78.73}, 
 {"POL", "Europe", "Poland", "2020-05-05", 14006., 313., 698., 20., 370.073, 
  8.27, 18.443, 0.528, 394270., 10466., 10.418, 0.277, 11932., 0.315, 
  "samples tested", 83.33, 3.7846605*^7, 124.027, 41.8, 16.763, 10.202, 
  27216.445, "", 227.331, 5.91, 23.3, 33.1, "", 6.62, 78.73}, 
 {"POL", "Europe", "Poland", "2020-05-06", 14431., 425., 716., 18., 381.302, 
  11.23, 18.918, 0.476, 410468., 16198., 10.846, 0.428, 12277., 0.324, 
  "samples tested", 83.33, 3.7846605*^7, 124.027, 41.8, 16.763, 10.202, 
  27216.445, "", 227.331, 5.91, 23.3, 33.1, "", 6.62, 78.73}, 
 {"POL", "Europe", "Poland", "2020-05-07", 14740., 309., 733., 17., 389.467, 
  8.165, 19.368, 0.449, 425994., 15526., 11.256, 0.41, 12567., 0.332, 
  "samples tested", 83.33, 3.7846605*^7, 124.027, 41.8, 16.763, 10.202, 
  27216.445, "", 227.331, 5.91, 23.3, 33.1, "", 6.62, 78.73}, 
 {"POL", "Europe", "Poland", "2020-05-08", 15047., 307., 755., 22., 397.579, 
  8.112, 19.949, 0.581, 443506., 17512., 11.719, 0.463, 12697., 0.335, 
  "samples tested", 83.33, 3.7846605*^7, 124.027, 41.8, 16.763, 10.202, 
  27216.445, "", 227.331, 5.91, 23.3, 33.1, "", 6.62, 78.73}, 
 {"POL", "Europe", "Poland", "2020-05-09", 15366., 319., 776., 21., 406.007, 
  8.429, 20.504, 0.555, 460686., 17180., 12.172, 0.454, 13525., 0.357, 
  "samples tested", 83.33, 3.7846605*^7, 124.027, 41.8, 16.763, 10.202, 
  27216.445, "", 227.331, 5.91, 23.3, 33.1, "", 6.62, 78.73}, 
 {"POL", "Europe", "Poland", "2020-05-10", 15651., 285., 785., 9., 413.538, 
  7.53, 20.742, 0.238, 476904., 16218., 12.601, 0.429, 14422., 0.381, 
  "samples tested", 83.33, 3.7846605*^7, 124.027, 41.8, 16.763, 10.202, 
  27216.445, "", 227.331, 5.91, 23.3, 33.1, "", 6.62, 78.73}, 
 {"POL", "Europe", "Poland", "2020-05-11", 15996., 345., 800., 15., 422.653, 
  9.116, 21.138, 0.396, 491216., 14312., 12.979, 0.378, 15345., 0.405, 
  "samples tested", 83.33, 3.7846605*^7, 124.027, 41.8, 16.763, 10.202, 
  27216.445, "", 227.331, 5.91, 23.3, 33.1, "", 6.62, 78.73}, 
 {"POL", "Europe", "Poland", "2020-05-12", 16326., 330., 811., 11., 431.373, 
  8.719, 21.429, 0.291, 507778., 16562., 13.417, 0.438, 16215., 0.428, 
  "samples tested", 83.33, 3.7846605*^7, 124.027, 41.8, 16.763, 10.202, 
  27216.445, "", 227.331, 5.91, 23.3, 33.1, "", 6.62, 78.73}, 
 {"POL", "Europe", "Poland", "2020-05-13", 16921., 595., 839., 28., 447.094, 
  15.721, 22.168, 0.74, 528122., 20344., 13.954, 0.538, 16808., 0.444, 
  "samples tested", 83.33, 3.7846605*^7, 124.027, 41.8, 16.763, 10.202, 
  27216.445, "", 227.331, 5.91, 23.3, 33.1, "", 6.62, 78.73}, 
 {"POL", "Europe", "Poland", "2020-05-14", 17204., 283., 861., 22., 454.572, 
  7.478, 22.75, 0.581, 554357., 26235., 14.647, 0.693, 18338., 0.485, 
  "samples tested", 83.33, 3.7846605*^7, 124.027, 41.8, 16.763, 10.202, 
  27216.445, "", 227.331, 5.91, 23.3, 33.1, "", 6.62, 78.73}, 
 {"POL", "Europe", "Poland", "2020-05-15", 17615., 411., 883., 22., 465.431, 
  10.86, 23.331, 0.581, 576276., 21919., 15.227, 0.579, 18967., 0.501, 
  "samples tested", 83.33, 3.7846605*^7, 124.027, 41.8, 16.763, 10.202, 
  27216.445, "", 227.331, 5.91, 23.3, 33.1, "", 6.62, 78.73}, 
 {"POL", "Europe", "Poland", "2020-05-16", 18016., 401., 907., 24., 476.027, 
  10.595, 23.965, 0.634, 601394., 25118., 15.89, 0.664, 20101., 0.531, 
  "samples tested", 83.33, 3.7846605*^7, 124.027, 41.8, 16.763, 10.202, 
  27216.445, "", 227.331, 5.91, 23.3, 33.1, "", 6.62, 78.73}, 
 {"POL", "Europe", "Poland", "2020-05-17", 18257., 241., 915., 8., 482.395, 
  6.368, 24.177, 0.211, 620249., 18855., 16.388, 0.498, 20478., 0.541, 
  "samples tested", 83.33, 3.7846605*^7, 124.027, 41.8, 16.763, 10.202, 
  27216.445, "", 227.331, 5.91, 23.3, 33.1, "", 6.62, 78.73}, 
 {"POL", "Europe", "Poland", "2020-05-18", 18529., 272., 925., 10., 489.582, 
  7.187, 24.441, 0.264, 636046., 15797., 16.806, 0.417, 20690., 0.547, 
  "samples tested", 83.33, 3.7846605*^7, 124.027, 41.8, 16.763, 10.202, 
  27216.445, "", 227.331, 5.91, 23.3, 33.1, "", 6.62, 78.73}, 
 {"POL", "Europe", "Poland", "2020-05-19", 18885., 356., 936., 11., 498.988, 
  9.406, 24.731, 0.291, 653224., 17178., 17.26, 0.454, 20778., 0.549, 
  "samples tested", 83.33, 3.7846605*^7, 124.027, 41.8, 16.763, 10.202, 
  27216.445, "", 227.331, 5.91, 23.3, 33.1, "", 6.62, 78.73}, 
 {"POL", "Europe", "Poland", "2020-05-20", 19268., 383., 948., 12., 509.108, 
  10.12, 25.048, 0.317, 674861., 21637., 17.831, 0.572, 20963., 0.554, 
  "samples tested", 83.33, 3.7846605*^7, 124.027, 41.8, 16.763, 10.202, 
  27216.445, "", 227.331, 5.91, 23.3, 33.1, "", 6.62, 78.73}, 
 {"POL", "Europe", "Poland", "2020-05-21", 19739., 471., 962., 14., 521.553, 
  12.445, 25.418, 0.37, 697230., 22369., 18.423, 0.591, 20410., 0.539, 
  "samples tested", 83.33, 3.7846605*^7, 124.027, 41.8, 16.763, 10.202, 
  27216.445, "", 227.331, 5.91, 23.3, 33.1, "", 6.62, 78.73}, 
 {"POL", "Europe", "Poland", "2020-05-22", 20143., 404., 972., 10., 532.227, 
  10.675, 25.683, 0.264, 719571., 22341., 19.013, 0.59, 20471., 0.541, 
  "samples tested", 83.33, 3.7846605*^7, 124.027, 41.8, 16.763, 10.202, 
  27216.445, "", 227.331, 5.91, 23.3, 33.1, "", 6.62, 78.73}, 
 {"POL", "Europe", "Poland", "2020-05-23", 20619., 476., 982., 10., 544.804, 
  12.577, 25.947, 0.264, 750939., 31368., 19.842, 0.829, 21364., 0.564, 
  "samples tested", 83.33, 3.7846605*^7, 124.027, 41.8, 16.763, 10.202, 
  27216.445, "", 227.331, 5.91, 23.3, 33.1, "", 6.62, 78.73}, 
 {"POL", "Europe", "Poland", "2020-05-24", 20931., 312., 993., 11., 553.048, 
  8.244, 26.237, 0.291, 767441., 16502., 20.278, 0.436, 21027., 0.556, 
  "samples tested", 83.33, 3.7846605*^7, 124.027, 41.8, 16.763, 10.202, 
  27216.445, "", 227.331, 5.91, 23.3, 33.1, "", 6.62, 78.73}, 
 {"POL", "Europe", "Poland", "2020-05-25", 21326., 395., 996., 3., 563.485, 
  10.437, 26.317, 0.079, 779576., 12135., 20.598, 0.321, 20504., 0.542, 
  "samples tested", 79.63, 3.7846605*^7, 124.027, 41.8, 16.763, 10.202, 
  27216.445, "", 227.331, 5.91, 23.3, 33.1, "", 6.62, 78.73}, 
 {"POL", "Europe", "Poland", "2020-05-26", 21631., 305., 1007., 11., 571.544, 
  8.059, 26.607, 0.291, 801753., 22177., 21.184, 0.586, 21218., 0.561, 
  "samples tested", 79.63, 3.7846605*^7, 124.027, 41.8, 16.763, 10.202, 
  27216.445, "", 227.331, 5.91, 23.3, 33.1, "", 6.62, 78.73}, 
 {"POL", "Europe", "Poland", "2020-05-27", 22074., 443., 1024., 17., 583.249, 
  11.705, 27.057, 0.449, 824774., 23021., 21.793, 0.608, 21416., 0.566, 
  "samples tested", 79.63, 3.7846605*^7, 124.027, 41.8, 16.763, 10.202, 
  27216.445, "", 227.331, 5.91, 23.3, 33.1, "", 6.62, 78.73}, 
 {"POL", "Europe", "Poland", "2020-05-28", 22473., 399., 1028., 4., 593.792, 
  10.543, 27.162, 0.106, 846732., 21958., 22.373, 0.58, 21357., 0.564, 
  "samples tested", 79.63, 3.7846605*^7, 124.027, 41.8, 16.763, 10.202, 
  27216.445, "", 227.331, 5.91, 23.3, 33.1, "", 6.62, 78.73}, 
 {"POL", "Europe", "Poland", "2020-05-29", 22825., 352., 1038., 10., 603.092, 
  9.301, 27.427, 0.264, 873456., 26724., 23.079, 0.706, 21984., 0.581, 
  "samples tested", 79.63, 3.7846605*^7, 124.027, 41.8, 16.763, 10.202, 
  27216.445, "", 227.331, 5.91, 23.3, 33.1, "", 6.62, 78.73}, 
 {"POL", "Europe", "Poland", "2020-05-30", 23155., 330., 1051., 13., 611.812, 
  8.719, 27.77, 0.343, 899069., 25613., 23.756, 0.677, 21161., 0.559, 
  "samples tested", 64.81, 3.7846605*^7, 124.027, 41.8, 16.763, 10.202, 
  27216.445, "", 227.331, 5.91, 23.3, 33.1, "", 6.62, 78.73}, 
 {"POL", "Europe", "Poland", "2020-05-31", 23571., 416., 1061., 10., 622.804, 
  10.992, 28.034, 0.264, 915546., 16477., 24.191, 0.435, 21158., 0.559, 
  "samples tested", 64.81, 3.7846605*^7, 124.027, 41.8, 16.763, 10.202, 
  27216.445, "", 227.331, 5.91, 23.3, 33.1, "", 6.62, 78.73}, 
 {"POL", "Europe", "Poland", "2020-06-01", 23786., 215., 1064., 3., 628.484, 
  5.681, 28.113, 0.079, 931520., 15974., 24.613, 0.422, 21706., 0.574, 
  "samples tested", 64.81, 3.7846605*^7, 124.027, 41.8, 16.763, 10.202, 
  27216.445, "", 227.331, 5.91, 23.3, 33.1, "", 6.62, 78.73}, 
 {"POL", "Europe", "Poland", "2020-06-02", 24165., 379., 1074., 10., 638.498, 
  10.014, 28.378, 0.264, 945955., 14435., 24.994, 0.381, 20600., 0.544, 
  "samples tested", 53.7, 3.7846605*^7, 124.027, 41.8, 16.763, 10.202, 
  27216.445, "", 227.331, 5.91, 23.3, 33.1, "", 6.62, 78.73}, 
 {"POL", "Europe", "Poland", "2020-06-03", 24395., 230., 1092., 18., 644.576, 
  6.077, 28.853, 0.476, 967177., 21222., 25.555, 0.561, 20343., 0.538, 
  "samples tested", 53.7, 3.7846605*^7, 124.027, 41.8, 16.763, 10.202, 
  27216.445, "", 227.331, 5.91, 23.3, 33.1, "", 6.62, 78.73}, 
 {"POL", "Europe", "Poland", "2020-06-04", 24395., 0., 1092., 0., 644.576, 
  0., 28.853, 0., 996604., 29427., 26.333, 0.778, 21410., 0.566, 
  "samples tested", 53.7, 3.7846605*^7, 124.027, 41.8, 16.763, 10.202, 
  27216.445, "", 227.331, 5.91, 23.3, 33.1, "", 6.62, 78.73}, 
 {"POL", "Europe", "Poland", "2020-06-05", 25048., 653., 1117., 25., 661.83, 
  17.254, 29.514, 0.661, 1.014937*^6, 18333., 26.817, 0.484, 20212., 0.534, 
  "samples tested", 53.7, 3.7846605*^7, 124.027, 41.8, 16.763, 10.202, 
  27216.445, "", 227.331, 5.91, 23.3, 33.1, "", 6.62, 78.73}, 
 {"POL", "Europe", "Poland", "2020-06-06", 25419., 371., 1137., 20., 671.632, 
  9.803, 30.042, 0.528, 1.038281*^6, 23344., 27.434, 0.617, 19887., 0.525, 
  "samples tested", 53.7, 3.7846605*^7, 124.027, 41.8, 16.763, 10.202, 
  27216.445, "", 227.331, 5.91, 23.3, 33.1, "", 6.62, 78.73}, 
 {"POL", "Europe", "Poland", "2020-06-07", 25986., 567., 1153., 16., 686.614, 
  14.982, 30.465, 0.423, 1.056396*^6, 18115., 27.913, 0.479, 20121., 0.532, 
  "samples tested", 53.7, 3.7846605*^7, 124.027, 41.8, 16.763, 10.202, 
  27216.445, "", 227.331, 5.91, 23.3, 33.1, "", 6.62, 78.73}, 
 {"POL", "Europe", "Poland", "2020-06-08", 26561., 575., 1157., 4., 701.807, 
  15.193, 30.571, 0.106, 1.0708*^6, 14404., 28.293, 0.381, 19897., 0.526, 
  "samples tested", 53.7, 3.7846605*^7, 124.027, 41.8, 16.763, 10.202, 
  27216.445, "", 227.331, 5.91, 23.3, 33.1, "", 6.62, 78.73}, 
 {"POL", "Europe", "Poland", "2020-06-09", 27160., 599., 1166., 9., 717.634, 
  15.827, 30.809, 0.238, 1.087853*^6, 17053., 28.744, 0.451, 20271., 0.536, 
  "samples tested", 53.7, 3.7846605*^7, 124.027, 41.8, 16.763, 10.202, 
  27216.445, "", 227.331, 5.91, 23.3, 33.1, "", 6.62, 78.73}, 
 {"POL", "Europe", "Poland", "2020-06-10", 27560., 400., 1183., 17., 728.203, 
  10.569, 31.258, 0.449, 1.109909*^6, 22056., 29.327, 0.583, 20390., 0.539, 
  "samples tested", 53.7, 3.7846605*^7, 124.027, 41.8, 16.763, 10.202, 
  27216.445, "", 227.331, 5.91, 23.3, 33.1, "", 6.62, 78.73}, 
 {"POL", "Europe", "Poland", "2020-06-11", 27757., 197., 1206., 23., 733.408, 
  5.205, 31.865, 0.608, 1.129039*^6, 19130., 29.832, 0.505, 18919., 0.5, 
  "samples tested", 53.7, 3.7846605*^7, 124.027, 41.8, 16.763, 10.202, 
  27216.445, "", 227.331, 5.91, 23.3, 33.1, "", 6.62, 78.73}, 
 {"POL", "Europe", "Poland", "2020-06-12", 28201., 444., 1215., 9., 745.139, 
  11.732, 32.103, 0.238, 1.150983*^6, 21944., 30.412, 0.58, 19435., 0.514, 
  "samples tested", 53.7, 3.7846605*^7, 124.027, 41.8, 16.763, 10.202, 
  27216.445, "", 227.331, 5.91, 23.3, 33.1, "", 6.62, 78.73}, 
 {"POL", "Europe", "Poland", "2020-06-13", 28577., 376., 1222., 7., 755.074, 
  9.935, 32.288, 0.185, 1.169088*^6, 18105., 30.89, 0.478, 18687., 0.494, 
  "samples tested", 53.7, 3.7846605*^7, 124.027, 41.8, 16.763, 10.202, 
  27216.445, "", 227.331, 5.91, 23.3, 33.1, "", 6.62, 78.73}, 
 {"POL", "Europe", "Poland", "2020-06-14", 29017., 440., 1237., 15., 766.7, 
  11.626, 32.685, 0.396, 1.188742*^6, 19654., 31.409, 0.519, 18907., 0.5, 
  "samples tested", 53.7, 3.7846605*^7, 124.027, 41.8, 16.763, 10.202, 
  27216.445, "", 227.331, 5.91, 23.3, 33.1, "", 6.62, 78.73}, 
 {"POL", "Europe", "Poland", "2020-06-15", 29392., 375., 1247., 10., 776.609, 
  9.908, 32.949, 0.264, 1.202024*^6, 13282., 31.76, 0.351, 18746., 0.495, 
  "samples tested", 50.93, 3.7846605*^7, 124.027, 41.8, 16.763, 10.202, 
  27216.445, "", 227.331, 5.91, 23.3, 33.1, "", 6.62, 78.73}, 
 {"POL", "Europe", "Poland", "2020-06-16", 29788., 396., 1256., 9., 787.072, 
  10.463, 33.187, 0.238, 1.221133*^6, 19109., 32.265, 0.505, 19040., 0.503, 
  "samples tested", 50.93, 3.7846605*^7, 124.027, 41.8, 16.763, 10.202, 
  27216.445, "", 227.331, 5.91, 23.3, 33.1, "", 6.62, 78.73}, 
 {"POL", "Europe", "Poland", "2020-06-17", 30195., 407., 1272., 16., 797.826, 
  10.754, 33.609, 0.423, 1.247099*^6, 25966., 32.951, 0.686, 19599., 0.518, 
  "samples tested", 50.93, 3.7846605*^7, 124.027, 41.8, 16.763, 10.202, 
  27216.445, "", 227.331, 5.91, 23.3, 33.1, "", 6.62, 78.73}, 
 {"POL", "Europe", "Poland", "2020-06-18", 30701., 506., 1286., 14., 811.196, 
  13.37, 33.979, 0.37, 1.270951*^6, 23852., 33.582, 0.63, 20273., 0.536, 
  "samples tested", 50.93, 3.7846605*^7, 124.027, 41.8, 16.763, 10.202, 
  27216.445, "", 227.331, 5.91, 23.3, 33.1, "", 6.62, 78.73}, 
 {"POL", "Europe", "Poland", "2020-06-19", 31015., 314., 1316., 30., 819.492, 
  8.297, 34.772, 0.793, 1.297676*^6, 26725., 34.288, 0.706, 20956., 0.554, 
  "samples tested", 50.93, 3.7846605*^7, 124.027, 41.8, 16.763, 10.202, 
  27216.445, "", 227.331, 5.91, 23.3, 33.1, "", 6.62, 78.73}, 
 {"POL", "Europe", "Poland", "2020-06-20", 31316., 301., 1334., 18., 827.445, 
  7.953, 35.248, 0.476, 1.320399*^6, 22723., 34.888, 0.6, 21616., 0.571, 
  "samples tested", 50.93, 3.7846605*^7, 124.027, 41.8, 16.763, 10.202, 
  27216.445, "", 227.331, 5.91, 23.3, 33.1, "", 6.62, 78.73}, 
 {"POL", "Europe", "Poland", "2020-06-21", 31620., 304., 1346., 12., 835.478, 
  8.032, 35.565, 0.317, 1.341842*^6, 21443., 35.455, 0.567, 21871., 0.578, 
  "samples tested", 50.93, 3.7846605*^7, 124.027, 41.8, 16.763, 10.202, 
  27216.445, "", 227.331, 5.91, 23.3, 33.1, "", 6.62, 78.73}, 
 {"POL", "Europe", "Poland", "2020-06-22", 31931., 311., 1356., 10., 843.695, 
  8.217, 35.829, 0.264, 1.356035*^6, 14193., 35.83, 0.375, 22002., 0.581, 
  "samples tested", 50.93, 3.7846605*^7, 124.027, 41.8, 16.763, 10.202, 
  27216.445, "", 227.331, 5.91, 23.3, 33.1, "", 6.62, 78.73}, 
 {"POL", "Europe", "Poland", "2020-06-23", 32227., 296., 1359., 3., 851.516, 
  7.821, 35.908, 0.079, 1.377206*^6, 21171., 36.389, 0.559, 22296., 0.589, 
  "samples tested", 50.93, 3.7846605*^7, 124.027, 41.8, 16.763, 10.202, 
  27216.445, "", 227.331, 5.91, 23.3, 33.1, "", 6.62, 78.73}, 
 {"POL", "Europe", "Poland", "2020-06-24", 32527., 300., 1375., 16., 859.443, 
  7.927, 36.331, 0.423, 1.399647*^6, 22441., 36.982, 0.593, 21793., 0.576, 
  "samples tested", 50.93, 3.7846605*^7, 124.027, 41.8, 16.763, 10.202, 
  27216.445, "", 227.331, 5.91, 23.3, 33.1, "", 6.62, 78.73}, 
 {"POL", "Europe", "Poland", "2020-06-25", 32821., 294., 1396., 21., 867.211, 
  7.768, 36.886, 0.555, 1.424843*^6, 25196., 37.648, 0.666, 21985., 0.581, 
  "samples tested", 50.93, 3.7846605*^7, 124.027, 41.8, 16.763, 10.202, 
  27216.445, "", 227.331, 5.91, 23.3, 33.1, "", 6.62, 78.73}, 
 {"POL", "Europe", "Poland", "2020-06-26", 33119., 298., 1412., 16., 875.085, 
  7.874, 37.308, 0.423, 1.44713*^6, 22287., 38.237, 0.589, 21351., 0.564, 
  "samples tested", 50.93, 3.7846605*^7, 124.027, 41.8, 16.763, 10.202, 
  27216.445, "", 227.331, 5.91, 23.3, 33.1, "", 6.62, 78.73}, 
 {"POL", "Europe", "Poland", "2020-06-27", 33395., 276., 1429., 17., 882.378, 
  7.293, 37.758, 0.449, 1.469962*^6, 22832., 38.84, 0.603, 21366., 0.565, 
  "samples tested", 50.93, 3.7846605*^7, 124.027, 41.8, 16.763, 10.202, 
  27216.445, "", 227.331, 5.91, 23.3, 33.1, "", 6.62, 78.73}, 
 {"POL", "Europe", "Poland", "2020-06-28", 33714., 319., 1435., 6., 890.806, 
  8.429, 37.916, 0.159, 1.493993*^6, 24031., 39.475, 0.635, 21736., 0.574, 
  "samples tested", 50.93, 3.7846605*^7, 124.027, 41.8, 16.763, 10.202, 
  27216.445, "", 227.331, 5.91, 23.3, 33.1, "", 6.62, 78.73}, 
 {"POL", "Europe", "Poland", "2020-06-29", 33907., 193., 1438., 3., 895.906, 
  5.1, 37.995, 0.079, 1.49954*^6, 5547., 39.622, 0.147, 20501., 0.542, 
  "samples tested", 50.93, 3.7846605*^7, 124.027, 41.8, 16.763, 10.202, 
  27216.445, "", 227.331, 5.91, 23.3, 33.1, "", 6.62, 78.73}, 
 {"POL", "Europe", "Poland", "2020-06-30", 34154., 247., 1444., 6., 902.432, 
  6.526, 38.154, 0.159, 1.521406*^6, 21866., 40.199, 0.578, 20600., 0.544, 
  "samples tested", 50.93, 3.7846605*^7, 124.027, 41.8, 16.763, 10.202, 
  27216.445, "", 227.331, 5.91, 23.3, 33.1, "", 6.62, 78.73}, 
 {"POL", "Europe", "Poland", "2020-07-01", 34393., 239., 1463., 19., 908.747, 
  6.315, 38.656, 0.502, 1.54651*^6, 25104., 40.863, 0.663, 20980., 0.554, 
  "samples tested", 50.93, 3.7846605*^7, 124.027, 41.8, 16.763, 10.202, 
  27216.445, "", 227.331, 5.91, 23.3, 33.1, "", 6.62, 78.73}, 
 {"POL", "Europe", "Poland", "2020-07-02", 34775., 382., 1477., 14., 918.841, 
  10.093, 39.026, 0.37, 1.569693*^6, 23183., 41.475, 0.613, 20693., 0.547, 
  "samples tested", 50.93, 3.7846605*^7, 124.027, 41.8, 16.763, 10.202, 
  27216.445, "", 227.331, 5.91, 23.3, 33.1, "", 6.62, 78.73}, 
 {"POL", "Europe", "Poland", "2020-07-03", 35146., 371., 1492., 15., 928.643, 
  9.803, 39.422, 0.396, 1.597497*^6, 27804., 42.21, 0.735, 21481., 0.568, 
  "samples tested", 50.93, 3.7846605*^7, 124.027, 41.8, 16.763, 10.202, 
  27216.445, "", 227.331, 5.91, 23.3, 33.1, "", 6.62, 78.73}, 
 {"POL", "Europe", "Poland", "2020-07-04", 35405., 259., 1507., 15., 935.487, 
  6.843, 39.819, 0.396, 1.62016*^6, 22663., 42.809, 0.599, 21457., 0.567, 
  "samples tested", 50.93, 3.7846605*^7, 124.027, 41.8, 16.763, 10.202, 
  27216.445, "", 227.331, 5.91, 23.3, 33.1, "", 6.62, 78.73}, 
 {"POL", "Europe", "Poland", "2020-07-05", 35719., 314., 1512., 5., 943.783, 
  8.297, 39.951, 0.132, 1.63937*^6, 19210., 43.316, 0.508, 20768., 0.549, 
  "samples tested", 50.93, 3.7846605*^7, 124.027, 41.8, 16.763, 10.202, 
  27216.445, "", 227.331, 5.91, 23.3, 33.1, "", 6.62, 78.73}, 
 {"POL", "Europe", "Poland", "2020-07-06", 35950., 231., 1517., 5., 949.887, 
  6.104, 40.083, 0.132, 1.655664*^6, 16294., 43.747, 0.431, 22303., 0.589, 
  "samples tested", 50.93, 3.7846605*^7, 124.027, 41.8, 16.763, 10.202, 
  27216.445, "", 227.331, 5.91, 23.3, 33.1, "", 6.62, 78.73}, 
 {"POL", "Europe", "Poland", "2020-07-07", 36155., 205., 1521., 4., 955.304, 
  5.417, 40.189, 0.106, "", "", "", "", "", "", "", 50.93, 3.7846605*^7, 
  124.027, 41.8, 16.763, 10.202, 27216.445, "", 227.331, 5.91, 23.3, 33.1, 
  "", 6.62, 78.73}, {"POL", "Europe", "Poland", "2020-07-08", 36412., 257., 
  1528., 7., 962.094, 6.791, 40.374, 0.185, "", "", "", "", "", "", "", 
  50.93, 3.7846605*^7, 124.027, 41.8, 16.763, 10.202, 27216.445, "", 227.331, 
  5.91, 23.3, 33.1, "", 6.62, 78.73}, {"PRT", "Europe", "Portugal", 
  "2020-03-01", "", "", "", "", "", "", "", "", 25., 25., 0.002, 0.002, "", 
  "", "samples tested", 11.11, 1.0196707*^7, 112.371, 46.2, 21.502, 14.924, 
  27936.896, 0.5, 127.842, 9.85, 16.3, 30., "", 3.39, 82.05}, 
 {"PRT", "Europe", "Portugal", "2020-03-02", "", "", "", "", "", "", "", "", 
  70., 45., 0.007, 0.004, "", "", "samples tested", 11.11, 1.0196707*^7, 
  112.371, 46.2, 21.502, 14.924, 27936.896, 0.5, 127.842, 9.85, 16.3, 30., 
  "", 3.39, 82.05}, {"PRT", "Europe", "Portugal", "2020-03-03", 2., 2., 0., 
  0., 0.196, 0.196, 0., 0., 131., 61., 0.013, 0.006, "", "", 
  "samples tested", 11.11, 1.0196707*^7, 112.371, 46.2, 21.502, 14.924, 
  27936.896, 0.5, 127.842, 9.85, 16.3, 30., "", 3.39, 82.05}, 
 {"PRT", "Europe", "Portugal", "2020-03-04", 4., 2., 0., 0., 0.392, 0.196, 
  0., 0., 171., 40., 0.017, 0.004, "", "", "samples tested", 11.11, 
  1.0196707*^7, 112.371, 46.2, 21.502, 14.924, 27936.896, 0.5, 127.842, 9.85, 
  16.3, 30., "", 3.39, 82.05}, {"PRT", "Europe", "Portugal", "2020-03-05", 
  5., 1., 0., 0., 0.49, 0.098, 0., 0., 251., 80., 0.025, 0.008, "", "", 
  "samples tested", 11.11, 1.0196707*^7, 112.371, 46.2, 21.502, 14.924, 
  27936.896, 0.5, 127.842, 9.85, 16.3, 30., "", 3.39, 82.05}, 
 {"PRT", "Europe", "Portugal", "2020-03-06", 9., 4., 0., 0., 0.883, 0.392, 
  0., 0., 332., 81., 0.033, 0.008, "", "", "samples tested", 11.11, 
  1.0196707*^7, 112.371, 46.2, 21.502, 14.924, 27936.896, 0.5, 127.842, 9.85, 
  16.3, 30., "", 3.39, 82.05}, {"PRT", "Europe", "Portugal", "2020-03-07", 
  13., 4., 0., 0., 1.275, 0.392, 0., 0., 411., 79., 0.04, 0.008, "", "", 
  "samples tested", 11.11, 1.0196707*^7, 112.371, 46.2, 21.502, 14.924, 
  27936.896, 0.5, 127.842, 9.85, 16.3, 30., "", 3.39, 82.05}, 
 {"PRT", "Europe", "Portugal", "2020-03-08", 21., 8., 0., 0., 2.059, 0.785, 
  0., 0., 495., 84., 0.049, 0.008, 67., 0.007, "samples tested", 11.11, 
  1.0196707*^7, 112.371, 46.2, 21.502, 14.924, 27936.896, 0.5, 127.842, 9.85, 
  16.3, 30., "", 3.39, 82.05}, {"PRT", "Europe", "Portugal", "2020-03-09", 
  30., 9., 0., 0., 2.942, 0.883, 0., 0., 670., 175., 0.066, 0.017, 86., 
  0.008, "samples tested", 16.67, 1.0196707*^7, 112.371, 46.2, 21.502, 
  14.924, 27936.896, 0.5, 127.842, 9.85, 16.3, 30., "", 3.39, 82.05}, 
 {"PRT", "Europe", "Portugal", "2020-03-10", 39., 9., 0., 0., 3.825, 0.883, 
  0., 0., 976., 306., 0.096, 0.03, 121., 0.012, "samples tested", 25., 
  1.0196707*^7, 112.371, 46.2, 21.502, 14.924, 27936.896, 0.5, 127.842, 9.85, 
  16.3, 30., "", 3.39, 82.05}, {"PRT", "Europe", "Portugal", "2020-03-11", 
  41., 2., 0., 0., 4.021, 0.196, 0., 0., 1556., 580., 0.153, 0.057, 198., 
  0.019, "samples tested", 25., 1.0196707*^7, 112.371, 46.2, 21.502, 14.924, 
  27936.896, 0.5, 127.842, 9.85, 16.3, 30., "", 3.39, 82.05}, 
 {"PRT", "Europe", "Portugal", "2020-03-12", 59., 18., 0., 0., 5.786, 1.765, 
  0., 0., 2494., 938., 0.245, 0.092, 320., 0.031, "samples tested", 32.41, 
  1.0196707*^7, 112.371, 46.2, 21.502, 14.924, 27936.896, 0.5, 127.842, 9.85, 
  16.3, 30., "", 3.39, 82.05}, {"PRT", "Europe", "Portugal", "2020-03-13", 
  78., 19., 0., 0., 7.65, 1.863, 0., 0., 4045., 1551., 0.397, 0.152, 530., 
  0.052, "samples tested", 32.41, 1.0196707*^7, 112.371, 46.2, 21.502, 
  14.924, 27936.896, 0.5, 127.842, 9.85, 16.3, 30., "", 3.39, 82.05}, 
 {"PRT", "Europe", "Portugal", "2020-03-14", 112., 34., 0., 0., 10.984, 
  3.334, 0., 0., 5298., 1253., 0.52, 0.123, 698., 0.068, "samples tested", 
  32.41, 1.0196707*^7, 112.371, 46.2, 21.502, 14.924, 27936.896, 0.5, 
  127.842, 9.85, 16.3, 30., "", 3.39, 82.05}, {"PRT", "Europe", "Portugal", 
  "2020-03-15", 169., 57., 0., 0., 16.574, 5.59, 0., 0., 6249., 951., 0.613, 
  0.093, 822., 0.081, "samples tested", 32.41, 1.0196707*^7, 112.371, 46.2, 
  21.502, 14.924, 27936.896, 0.5, 127.842, 9.85, 16.3, 30., "", 3.39, 82.05}, 
 {"PRT", "Europe", "Portugal", "2020-03-16", 245., 76., 0., 0., 24.027, 
  7.453, 0., 0., 7926., 1677., 0.777, 0.164, 1037., 0.102, "samples tested", 
  37.96, 1.0196707*^7, 112.371, 46.2, 21.502, 14.924, 27936.896, 0.5, 
  127.842, 9.85, 16.3, 30., "", 3.39, 82.05}, {"PRT", "Europe", "Portugal", 
  "2020-03-17", 331., 86., 0., 0., 32.461, 8.434, 0., 0., 10230., 2304., 
  1.003, 0.226, 1322., 0.13, "samples tested", 37.96, 1.0196707*^7, 112.371, 
  46.2, 21.502, 14.924, 27936.896, 0.5, 127.842, 9.85, 16.3, 30., "", 3.39, 
  82.05}, {"PRT", "Europe", "Portugal", "2020-03-18", 448., 117., 1., 1., 
  43.936, 11.474, 0.098, 0.098, 12688., 2458., 1.244, 0.241, 1590., 0.156, 
  "samples tested", 37.96, 1.0196707*^7, 112.371, 46.2, 21.502, 14.924, 
  27936.896, 0.5, 127.842, 9.85, 16.3, 30., "", 3.39, 82.05}, 
 {"PRT", "Europe", "Portugal", "2020-03-19", 642., 194., 2., 1., 62.962, 
  19.026, 0.196, 0.098, 15178., 2490., 1.489, 0.244, 1812., 0.178, 
  "samples tested", 82.41, 1.0196707*^7, 112.371, 46.2, 21.502, 14.924, 
  27936.896, 0.5, 127.842, 9.85, 16.3, 30., "", 3.39, 82.05}, 
 {"PRT", "Europe", "Portugal", "2020-03-20", 785., 143., 3., 1., 76.986, 
  14.024, 0.294, 0.098, 18393., 3215., 1.804, 0.315, 2050., 0.201, 
  "samples tested", 82.41, 1.0196707*^7, 112.371, 46.2, 21.502, 14.924, 
  27936.896, 0.5, 127.842, 9.85, 16.3, 30., "", 3.39, 82.05}, 
 {"PRT", "Europe", "Portugal", "2020-03-21", 1020., 235., 6., 3., 100.032, 
  23.047, 0.588, 0.294, 20909., 2516., 2.051, 0.247, 2230., 0.219, 
  "samples tested", 82.41, 1.0196707*^7, 112.371, 46.2, 21.502, 14.924, 
  27936.896, 0.5, 127.842, 9.85, 16.3, 30., "", 3.39, 82.05}, 
 {"PRT", "Europe", "Portugal", "2020-03-22", 1280., 260., 12., 6., 125.531, 
  25.498, 1.177, 0.588, 23018., 2109., 2.257, 0.207, 2396., 0.235, 
  "samples tested", 82.41, 1.0196707*^7, 112.371, 46.2, 21.502, 14.924, 
  27936.896, 0.5, 127.842, 9.85, 16.3, 30., "", 3.39, 82.05}, 
 {"PRT", "Europe", "Portugal", "2020-03-23", 1600., 320., 14., 2., 156.913, 
  31.383, 1.373, 0.196, 27199., 4181., 2.667, 0.41, 2753., 0.27, 
  "samples tested", 82.41, 1.0196707*^7, 112.371, 46.2, 21.502, 14.924, 
  27936.896, 0.5, 127.842, 9.85, 16.3, 30., "", 3.39, 82.05}, 
 {"PRT", "Europe", "Portugal", "2020-03-24", 2060., 460., 23., 9., 202.026, 
  45.113, 2.256, 0.883, 32214., 5015., 3.159, 0.492, 3141., 0.308, 
  "samples tested", 82.41, 1.0196707*^7, 112.371, 46.2, 21.502, 14.924, 
  27936.896, 0.5, 127.842, 9.85, 16.3, 30., "", 3.39, 82.05}, 
 {"PRT", "Europe", "Portugal", "2020-03-25", 2362., 302., 33., 10., 231.643, 
  29.617, 3.236, 0.981, 37523., 5309., 3.68, 0.521, 3548., 0.348, 
  "samples tested", 82.41, 1.0196707*^7, 112.371, 46.2, 21.502, 14.924, 
  27936.896, 0.5, 127.842, 9.85, 16.3, 30., "", 3.39, 82.05}, 
 {"PRT", "Europe", "Portugal", "2020-03-26", 2995., 633., 43., 10., 293.722, 
  62.079, 4.217, 0.981, 44212., 6689., 4.336, 0.656, 4148., 0.407, 
  "samples tested", 82.41, 1.0196707*^7, 112.371, 46.2, 21.502, 14.924, 
  27936.896, 0.5, 127.842, 9.85, 16.3, 30., "", 3.39, 82.05}, 
 {"PRT", "Europe", "Portugal", "2020-03-27", 3544., 549., 60., 17., 347.563, 
  53.841, 5.884, 1.667, 52089., 7877., 5.108, 0.773, 4814., 0.472, 
  "samples tested", 82.41, 1.0196707*^7, 112.371, 46.2, 21.502, 14.924, 
  27936.896, 0.5, 127.842, 9.85, 16.3, 30., "", 3.39, 82.05}, 
 {"PRT", "Europe", "Portugal", "2020-03-28", 4268., 724., 76., 16., 418.567, 
  71.003, 7.453, 1.569, 58982., 6893., 5.784, 0.676, 5439., 0.533, 
  "samples tested", 82.41, 1.0196707*^7, 112.371, 46.2, 21.502, 14.924, 
  27936.896, 0.5, 127.842, 9.85, 16.3, 30., "", 3.39, 82.05}, 
 {"PRT", "Europe", "Portugal", "2020-03-29", 5170., 902., 100., 24., 507.026, 
  88.46, 9.807, 2.354, 64014., 5032., 6.278, 0.493, 5857., 0.574, 
  "samples tested", 82.41, 1.0196707*^7, 112.371, 46.2, 21.502, 14.924, 
  27936.896, 0.5, 127.842, 9.85, 16.3, 30., "", 3.39, 82.05}, 
 {"PRT", "Europe", "Portugal", "2020-03-30", 5962., 792., 119., 19., 584.699, 
  77.672, 11.67, 1.863, 71967., 7953., 7.058, 0.78, 6395., 0.627, 
  "samples tested", 82.41, 1.0196707*^7, 112.371, 46.2, 21.502, 14.924, 
  27936.896, 0.5, 127.842, 9.85, 16.3, 30., "", 3.39, 82.05}, 
 {"PRT", "Europe", "Portugal", "2020-03-31", 6408., 446., 140., 21., 628.438, 
  43.74, 13.73, 2.059, 79909., 7942., 7.837, 0.779, 6814., 0.668, 
  "samples tested", 82.41, 1.0196707*^7, 112.371, 46.2, 21.502, 14.924, 
  27936.896, 0.5, 127.842, 9.85, 16.3, 30., "", 3.39, 82.05}, 
 {"PRT", "Europe", "Portugal", "2020-04-01", 7443., 1035., 160., 20., 
  729.942, 101.503, 15.691, 1.961, 88539., 8630., 8.683, 0.846, 7288., 0.715, 
  "samples tested", 82.41, 1.0196707*^7, 112.371, 46.2, 21.502, 14.924, 
  27936.896, 0.5, 127.842, 9.85, 16.3, 30., "", 3.39, 82.05}, 
 {"PRT", "Europe", "Portugal", "2020-04-02", 8251., 808., 187., 27., 809.183, 
  79.241, 18.339, 2.648, 97796., 9257., 9.591, 0.908, 7655., 0.751, 
  "samples tested", 82.41, 1.0196707*^7, 112.371, 46.2, 21.502, 14.924, 
  27936.896, 0.5, 127.842, 9.85, 16.3, 30., "", 3.39, 82.05}, 
 {"PRT", "Europe", "Portugal", "2020-04-03", 9034., 783., 209., 22., 885.972, 
  76.789, 20.497, 2.158, 107234., 9438., 10.517, 0.926, 7878., 0.773, 
  "samples tested", 82.41, 1.0196707*^7, 112.371, 46.2, 21.502, 14.924, 
  27936.896, 0.5, 127.842, 9.85, 16.3, 30., "", 3.39, 82.05}, 
 {"PRT", "Europe", "Portugal", "2020-04-04", 9886., 852., 246., 37., 969.529, 
  83.556, 24.125, 3.629, 116289., 9055., 11.405, 0.888, 8187., 0.803, 
  "samples tested", 82.41, 1.0196707*^7, 112.371, 46.2, 21.502, 14.924, 
  27936.896, 0.5, 127.842, 9.85, 16.3, 30., "", 3.39, 82.05}, 
 {"PRT", "Europe", "Portugal", "2020-04-05", 10524., 638., 266., 20., 
  1032.098, 62.569, 26.087, 1.961, 123005., 6716., 12.063, 0.659, 8427., 
  0.826, "samples tested", 82.41, 1.0196707*^7, 112.371, 46.2, 21.502, 
  14.924, 27936.896, 0.5, 127.842, 9.85, 16.3, 30., "", 3.39, 82.05}, 
 {"PRT", "Europe", "Portugal", "2020-04-06", 11278., 754., 295., 29., 
  1106.043, 73.945, 28.931, 2.844, 132191., 9186., 12.964, 0.901, 8603., 
  0.844, "samples tested", 82.41, 1.0196707*^7, 112.371, 46.2, 21.502, 
  14.924, 27936.896, 0.5, 127.842, 9.85, 16.3, 30., "", 3.39, 82.05}, 
 {"PRT", "Europe", "Portugal", "2020-04-07", 11730., 452., 311., 16., 
  1150.371, 44.328, 30.5, 1.569, 142748., 10557., 13.999, 1.035, 8977., 0.88, 
  "samples tested", 82.41, 1.0196707*^7, 112.371, 46.2, 21.502, 14.924, 
  27936.896, 0.5, 127.842, 9.85, 16.3, 30., "", 3.39, 82.05}, 
 {"PRT", "Europe", "Portugal", "2020-04-08", 12442., 712., 345., 34., 
  1220.198, 69.826, 33.834, 3.334, 154150., 11402., 15.118, 1.118, 9373., 
  0.919, "samples tested", 82.41, 1.0196707*^7, 112.371, 46.2, 21.502, 
  14.924, 27936.896, 0.5, 127.842, 9.85, 16.3, 30., "", 3.39, 82.05}, 
 {"PRT", "Europe", "Portugal", "2020-04-09", 13141., 699., 380., 35., 
  1288.749, 68.552, 37.267, 3.432, 166359., 12209., 16.315, 1.197, 9795., 
  0.961, "samples tested", 87.96, 1.0196707*^7, 112.371, 46.2, 21.502, 
  14.924, 27936.896, 0.5, 127.842, 9.85, 16.3, 30., "", 3.39, 82.05}, 
 {"PRT", "Europe", "Portugal", "2020-04-10", 13956., 815., 409., 29., 
  1368.677, 79.928, 40.111, 2.844, 176546., 10187., 17.314, 0.999, 9902., 
  0.971, "samples tested", 87.96, 1.0196707*^7, 112.371, 46.2, 21.502, 
  14.924, 27936.896, 0.5, 127.842, 9.85, 16.3, 30., "", 3.39, 82.05}, 
 {"PRT", "Europe", "Portugal", "2020-04-11", 15472., 1516., 435., 26., 
  1517.353, 148.675, 42.661, 2.55, 185647., 9101., 18.207, 0.893, 9908., 
  0.972, "samples tested", 87.96, 1.0196707*^7, 112.371, 46.2, 21.502, 
  14.924, 27936.896, 0.5, 127.842, 9.85, 16.3, 30., "", 3.39, 82.05}, 
 {"PRT", "Europe", "Portugal", "2020-04-12", 15987., 515., 470., 35., 
  1567.859, 50.507, 46.093, 3.432, 190857., 5210., 18.718, 0.511, 9693., 
  0.951, "samples tested", 87.96, 1.0196707*^7, 112.371, 46.2, 21.502, 
  14.924, 27936.896, 0.5, 127.842, 9.85, 16.3, 30., "", 3.39, 82.05}, 
 {"PRT", "Europe", "Portugal", "2020-04-13", 16585., 598., 504., 34., 
  1626.505, 58.646, 49.428, 3.334, 199744., 8887., 19.589, 0.872, 9650., 
  0.946, "samples tested", 87.96, 1.0196707*^7, 112.371, 46.2, 21.502, 
  14.924, 27936.896, 0.5, 127.842, 9.85, 16.3, 30., "", 3.39, 82.05}, 
 {"PRT", "Europe", "Portugal", "2020-04-14", 16934., 349., 535., 31., 
  1660.732, 34.227, 52.468, 3.04, 211664., 11920., 20.758, 1.169, 9845., 
  0.966, "samples tested", 82.41, 1.0196707*^7, 112.371, 46.2, 21.502, 
  14.924, 27936.896, 0.5, 127.842, 9.85, 16.3, 30., "", 3.39, 82.05}, 
 {"PRT", "Europe", "Portugal", "2020-04-15", 17448., 514., 567., 32., 
  1711.141, 50.408, 55.606, 3.138, 225292., 13628., 22.095, 1.337, 10163., 
  0.997, "samples tested", 82.41, 1.0196707*^7, 112.371, 46.2, 21.502, 
  14.924, 27936.896, 0.5, 127.842, 9.85, 16.3, 30., "", 3.39, 82.05}, 
 {"PRT", "Europe", "Portugal", "2020-04-16", 18091., 643., 599., 32., 1774.2, 
  63.06, 58.744, 3.138, 238692., 13400., 23.409, 1.314, 10333., 1.013, 
  "samples tested", 82.41, 1.0196707*^7, 112.371, 46.2, 21.502, 14.924, 
  27936.896, 0.5, 127.842, 9.85, 16.3, 30., "", 3.39, 82.05}, 
 {"PRT", "Europe", "Portugal", "2020-04-17", 18841., 750., 629., 30., 
  1847.753, 73.553, 61.687, 2.942, 253409., 14717., 24.852, 1.443, 10980., 
  1.077, "samples tested", 82.41, 1.0196707*^7, 112.371, 46.2, 21.502, 
  14.924, 27936.896, 0.5, 127.842, 9.85, 16.3, 30., "", 3.39, 82.05}, 
 {"PRT", "Europe", "Portugal", "2020-04-18", 19022., 181., 657., 28., 
  1865.504, 17.751, 64.433, 2.746, 266188., 12779., 26.105, 1.253, 11506., 
  1.128, "samples tested", 82.41, 1.0196707*^7, 112.371, 46.2, 21.502, 
  14.924, 27936.896, 0.5, 127.842, 9.85, 16.3, 30., "", 3.39, 82.05}, 
 {"PRT", "Europe", "Portugal", "2020-04-19", 19685., 663., 687., 30., 
  1930.525, 65.021, 67.375, 2.942, 275690., 9502., 27.037, 0.932, 12119., 
  1.189, "samples tested", 82.41, 1.0196707*^7, 112.371, 46.2, 21.502, 
  14.924, 27936.896, 0.5, 127.842, 9.85, 16.3, 30., "", 3.39, 82.05}, 
 {"PRT", "Europe", "Portugal", "2020-04-20", 20206., 521., 714., 27., 
  1981.62, 51.095, 70.023, 2.648, 286693., 11003., 28.116, 1.079, 12421., 
  1.218, "samples tested", 82.41, 1.0196707*^7, 112.371, 46.2, 21.502, 
  14.924, 27936.896, 0.5, 127.842, 9.85, 16.3, 30., "", 3.39, 82.05}, 
 {"PRT", "Europe", "Portugal", "2020-04-21", 20863., 657., 735., 21., 
  2046.053, 64.433, 72.082, 2.059, 301522., 14829., 29.571, 1.454, 12837., 
  1.259, "samples tested", 82.41, 1.0196707*^7, 112.371, 46.2, 21.502, 
  14.924, 27936.896, 0.5, 127.842, 9.85, 16.3, 30., "", 3.39, 82.05}, 
 {"PRT", "Europe", "Portugal", "2020-04-22", 21379., 516., 762., 27., 
  2096.657, 50.605, 74.73, 2.648, 316954., 15432., 31.084, 1.513, 13095., 
  1.284, "samples tested", 82.41, 1.0196707*^7, 112.371, 46.2, 21.502, 
  14.924, 27936.896, 0.5, 127.842, 9.85, 16.3, 30., "", 3.39, 82.05}, 
 {"PRT", "Europe", "Portugal", "2020-04-23", 21982., 603., 785., 23., 
  2155.794, 59.137, 76.986, 2.256, 332045., 15091., 32.564, 1.48, 13336., 
  1.308, "samples tested", 82.41, 1.0196707*^7, 112.371, 46.2, 21.502, 
  14.924, 27936.896, 0.5, 127.842, 9.85, 16.3, 30., "", 3.39, 82.05}, 
 {"PRT", "Europe", "Portugal", "2020-04-24", 22353., 371., 820., 35., 
  2192.178, 36.384, 80.418, 3.432, 346770., 14725., 34.008, 1.444, 13337., 
  1.308, "samples tested", 82.41, 1.0196707*^7, 112.371, 46.2, 21.502, 
  14.924, 27936.896, 0.5, 127.842, 9.85, 16.3, 30., "", 3.39, 82.05}, 
 {"PRT", "Europe", "Portugal", "2020-04-25", 23271., 918., 880., 60., 
  2282.207, 90.029, 86.302, 5.884, 360210., 13440., 35.326, 1.318, 13432., 
  1.317, "samples tested", 82.41, 1.0196707*^7, 112.371, 46.2, 21.502, 
  14.924, 27936.896, 0.5, 127.842, 9.85, 16.3, 30., "", 3.39, 82.05}, 
 {"PRT", "Europe", "Portugal", "2020-04-26", 23683., 412., 903., 23., 
  2322.613, 40.405, 88.558, 2.256, 368445., 8235., 36.134, 0.808, 13251., 
  1.3, "samples tested", 82.41, 1.0196707*^7, 112.371, 46.2, 21.502, 14.924, 
  27936.896, 0.5, 127.842, 9.85, 16.3, 30., "", 3.39, 82.05}, 
 {"PRT", "Europe", "Portugal", "2020-04-27", 23846., 163., 928., 25., 
  2338.598, 15.986, 91.01, 2.452, 380593., 12148., 37.325, 1.191, 13414., 
  1.316, "samples tested", 82.41, 1.0196707*^7, 112.371, 46.2, 21.502, 
  14.924, 27936.896, 0.5, 127.842, 9.85, 16.3, 30., "", 3.39, 82.05}, 
 {"PRT", "Europe", "Portugal", "2020-04-28", 24144., 298., 948., 20., 
  2367.823, 29.225, 92.971, 1.961, 396097., 15504., 38.846, 1.52, 13511., 
  1.325, "samples tested", 82.41, 1.0196707*^7, 112.371, 46.2, 21.502, 
  14.924, 27936.896, 0.5, 127.842, 9.85, 16.3, 30., "", 3.39, 82.05}, 
 {"PRT", "Europe", "Portugal", "2020-04-29", 24324., 180., 973., 25., 
  2385.476, 17.653, 95.423, 2.452, 410865., 14768., 40.294, 1.448, 13416., 
  1.316, "samples tested", 82.41, 1.0196707*^7, 112.371, 46.2, 21.502, 
  14.924, 27936.896, 0.5, 127.842, 9.85, 16.3, 30., "", 3.39, 82.05}, 
 {"PRT", "Europe", "Portugal", "2020-04-30", 24692., 368., 989., 16., 
  2421.566, 36.09, 96.992, 1.569, 427238., 16373., 41.9, 1.606, 13599., 
  1.334, "samples tested", 82.41, 1.0196707*^7, 112.371, 46.2, 21.502, 
  14.924, 27936.896, 0.5, 127.842, 9.85, 16.3, 30., "", 3.39, 82.05}, 
 {"PRT", "Europe", "Portugal", "2020-05-01", 24987., 295., 1007., 18., 
  2450.497, 28.931, 98.757, 1.765, 439890., 12652., 43.14, 1.241, 13303., 
  1.305, "samples tested", 87.96, 1.0196707*^7, 112.371, 46.2, 21.502, 
  14.924, 27936.896, 0.5, 127.842, 9.85, 16.3, 30., "", 3.39, 82.05}, 
 {"PRT", "Europe", "Portugal", "2020-05-02", 25351., 364., 1007., 0., 
  2486.195, 35.698, 98.757, 0., 450423., 10533., 44.173, 1.033, 12888., 
  1.264, "samples tested", 87.96, 1.0196707*^7, 112.371, 46.2, 21.502, 
  14.924, 27936.896, 0.5, 127.842, 9.85, 16.3, 30., "", 3.39, 82.05}, 
 {"PRT", "Europe", "Portugal", "2020-05-03", 25190., -161., 1023., 16., 
  2470.405, -15.789, 100.327, 1.569, 458822., 8399., 44.997, 0.824, 12911., 
  1.266, "samples tested", 87.96, 1.0196707*^7, 112.371, 46.2, 21.502, 
  14.924, 27936.896, 0.5, 127.842, 9.85, 16.3, 30., "", 3.39, 82.05}, 
 {"PRT", "Europe", "Portugal", "2020-05-04", 25524., 334., 1063., 40., 
  2503.161, 32.756, 104.249, 3.923, 470678., 11856., 46.16, 1.163, 12869., 
  1.262, "samples tested", 75., 1.0196707*^7, 112.371, 46.2, 21.502, 14.924, 
  27936.896, 0.5, 127.842, 9.85, 16.3, 30., "", 3.39, 82.05}, 
 {"PRT", "Europe", "Portugal", "2020-05-05", 25524., 0., 1063., 0., 2503.161, 
  0., 104.249, 0., 486797., 16119., 47.741, 1.581, 12957., 1.271, 
  "samples tested", 75., 1.0196707*^7, 112.371, 46.2, 21.502, 14.924, 
  27936.896, 0.5, 127.842, 9.85, 16.3, 30., "", 3.39, 82.05}, 
 {"PRT", "Europe", "Portugal", "2020-05-06", 25702., 178., 1074., 11., 
  2520.618, 17.457, 105.328, 1.079, 502495., 15698., 49.28, 1.54, 13090., 
  1.284, "samples tested", 75., 1.0196707*^7, 112.371, 46.2, 21.502, 14.924, 
  27936.896, 0.5, 127.842, 9.85, 16.3, 30., "", 3.39, 82.05}, 
 {"PRT", "Europe", "Portugal", "2020-05-07", 26182., 480., 1089., 15., 
  2567.692, 47.074, 106.799, 1.471, 518441., 15946., 50.844, 1.564, 13029., 
  1.278, "samples tested", 75., 1.0196707*^7, 112.371, 46.2, 21.502, 14.924, 
  27936.896, 0.5, 127.842, 9.85, 16.3, 30., "", 3.39, 82.05}, 
 {"PRT", "Europe", "Portugal", "2020-05-08", 26715., 533., 1105., 16., 
  2619.963, 52.272, 108.368, 1.569, 533783., 15342., 52.349, 1.505, 13413., 
  1.315, "samples tested", 75., 1.0196707*^7, 112.371, 46.2, 21.502, 14.924, 
  27936.896, 0.5, 127.842, 9.85, 16.3, 30., "", 3.39, 82.05}, 
 {"PRT", "Europe", "Portugal", "2020-05-09", 27268., 553., 1114., 9., 
  2674.197, 54.233, 109.251, 0.883, 547236., 13453., 53.668, 1.319, 13830., 
  1.356, "samples tested", 75., 1.0196707*^7, 112.371, 46.2, 21.502, 14.924, 
  27936.896, 0.5, 127.842, 9.85, 16.3, 30., "", 3.39, 82.05}, 
 {"PRT", "Europe", "Portugal", "2020-05-10", 27406., 138., 1126., 12., 
  2687.73, 13.534, 110.428, 1.177, 554718., 7482., 54.402, 0.734, 13699., 
  1.343, "samples tested", 75., 1.0196707*^7, 112.371, 46.2, 21.502, 14.924, 
  27936.896, 0.5, 127.842, 9.85, 16.3, 30., "", 3.39, 82.05}, 
 {"PRT", "Europe", "Portugal", "2020-05-11", 27581., 175., 1135., 9., 
  2704.893, 17.162, 111.31, 0.883, 567407., 12689., 55.646, 1.244, 13818., 
  1.355, "samples tested", 75., 1.0196707*^7, 112.371, 46.2, 21.502, 14.924, 
  27936.896, 0.5, 127.842, 9.85, 16.3, 30., "", 3.39, 82.05}, 
 {"PRT", "Europe", "Portugal", "2020-05-12", 27679., 98., 1144., 9., 
  2714.504, 9.611, 112.193, 0.883, 583912., 16505., 57.265, 1.619, 13874., 
  1.361, "samples tested", 75., 1.0196707*^7, 112.371, 46.2, 21.502, 14.924, 
  27936.896, 0.5, 127.842, 9.85, 16.3, 30., "", 3.39, 82.05}, 
 {"PRT", "Europe", "Portugal", "2020-05-13", 27913., 234., 1163., 19., 
  2737.452, 22.949, 114.056, 1.863, 602081., 18169., 59.047, 1.782, 14227., 
  1.395, "samples tested", 75., 1.0196707*^7, 112.371, 46.2, 21.502, 14.924, 
  27936.896, 0.5, 127.842, 9.85, 16.3, 30., "", 3.39, 82.05}, 
 {"PRT", "Europe", "Portugal", "2020-05-14", 28132., 219., 1175., 12., 
  2758.93, 21.478, 115.233, 1.177, 620363., 18282., 60.84, 1.793, 14560., 
  1.428, "samples tested", 75., 1.0196707*^7, 112.371, 46.2, 21.502, 14.924, 
  27936.896, 0.5, 127.842, 9.85, 16.3, 30., "", 3.39, 82.05}, 
 {"PRT", "Europe", "Portugal", "2020-05-15", 28319., 187., 1184., 9., 
  2777.269, 18.339, 116.116, 0.883, 640811., 20448., 62.845, 2.005, 15290., 
  1.5, "samples tested", 75., 1.0196707*^7, 112.371, 46.2, 21.502, 14.924, 
  27936.896, 0.5, 127.842, 9.85, 16.3, 30., "", 3.39, 82.05}, 
 {"PRT", "Europe", "Portugal", "2020-05-16", 28583., 264., 1190., 6., 
  2803.16, 25.891, 116.704, 0.588, 656774., 15963., 64.41, 1.566, 15648., 
  1.535, "samples tested", 75., 1.0196707*^7, 112.371, 46.2, 21.502, 14.924, 
  27936.896, 0.5, 127.842, 9.85, 16.3, 30., "", 3.39, 82.05}, 
 {"PRT", "Europe", "Portugal", "2020-05-17", 28810., 227., 1203., 13., 
  2825.422, 22.262, 117.979, 1.275, 665719., 8945., 65.288, 0.877, 15857., 
  1.555, "samples tested", 75., 1.0196707*^7, 112.371, 46.2, 21.502, 14.924, 
  27936.896, 0.5, 127.842, 9.85, 16.3, 30., "", 3.39, 82.05}, 
 {"PRT", "Europe", "Portugal", "2020-05-18", 29036., 226., 1218., 15., 
  2847.586, 22.164, 119.45, 1.471, 677767., 12048., 66.469, 1.182, 15766., 
  1.546, "samples tested", 71.3, 1.0196707*^7, 112.371, 46.2, 21.502, 14.924, 
  27936.896, 0.5, 127.842, 9.85, 16.3, 30., "", 3.39, 82.05}, 
 {"PRT", "Europe", "Portugal", "2020-05-19", 29209., 173., 1231., 13., 
  2864.552, 16.966, 120.725, 1.275, 693888., 16121., 68.05, 1.581, 15711., 
  1.541, "samples tested", 71.3, 1.0196707*^7, 112.371, 46.2, 21.502, 14.924, 
  27936.896, 0.5, 127.842, 9.85, 16.3, 30., "", 3.39, 82.05}, 
 {"PRT", "Europe", "Portugal", "2020-05-20", 29432., 223., 1247., 16., 
  2886.422, 21.87, 122.294, 1.569, 709278., 15390., 69.56, 1.509, 15314., 
  1.502, "samples tested", 71.3, 1.0196707*^7, 112.371, 46.2, 21.502, 14.924, 
  27936.896, 0.5, 127.842, 9.85, 16.3, 30., "", 3.39, 82.05}, 
 {"PRT", "Europe", "Portugal", "2020-05-21", 29660., 228., 1263., 16., 
  2908.782, 22.36, 123.864, 1.569, 724525., 15247., 71.055, 1.495, 14880., 
  1.459, "samples tested", 71.3, 1.0196707*^7, 112.371, 46.2, 21.502, 14.924, 
  27936.896, 0.5, 127.842, 9.85, 16.3, 30., "", 3.39, 82.05}, 
 {"PRT", "Europe", "Portugal", "2020-05-22", 29912., 252., 1277., 14., 
  2933.496, 24.714, 125.237, 1.373, 739679., 15154., 72.541, 1.486, 14124., 
  1.385, "samples tested", 71.3, 1.0196707*^7, 112.371, 46.2, 21.502, 14.924, 
  27936.896, 0.5, 127.842, 9.85, 16.3, 30., "", 3.39, 82.05}, 
 {"PRT", "Europe", "Portugal", "2020-05-23", 30200., 288., 1289., 12., 
  2961.74, 28.244, 126.413, 1.177, 750414., 10735., 73.594, 1.053, 13377., 
  1.312, "samples tested", 71.3, 1.0196707*^7, 112.371, 46.2, 21.502, 14.924, 
  27936.896, 0.5, 127.842, 9.85, 16.3, 30., "", 3.39, 82.05}, 
 {"PRT", "Europe", "Portugal", "2020-05-24", 30471., 271., 1302., 13., 
  2988.318, 26.577, 127.688, 1.275, 756124., 5710., 74.154, 0.56, 12915., 
  1.267, "samples tested", 71.3, 1.0196707*^7, 112.371, 46.2, 21.502, 14.924, 
  27936.896, 0.5, 127.842, 9.85, 16.3, 30., "", 3.39, 82.05}, 
 {"PRT", "Europe", "Portugal", "2020-05-25", 30623., 152., 1316., 14., 
  3003.224, 14.907, 129.061, 1.373, 767967., 11843., 75.315, 1.161, 12886., 
  1.264, "samples tested", 71.3, 1.0196707*^7, 112.371, 46.2, 21.502, 14.924, 
  27936.896, 0.5, 127.842, 9.85, 16.3, 30., "", 3.39, 82.05}, 
 {"PRT", "Europe", "Portugal", "2020-05-26", 30788., 165., 1330., 14., 
  3019.406, 16.182, 130.434, 1.373, 782980., 15013., 76.788, 1.472, 12727., 
  1.248, "samples tested", 71.3, 1.0196707*^7, 112.371, 46.2, 21.502, 14.924, 
  27936.896, 0.5, 127.842, 9.85, 16.3, 30., "", 3.39, 82.05}, 
 {"PRT", "Europe", "Portugal", "2020-05-27", 31007., 219., 1342., 12., 
  3040.884, 21.478, 131.611, 1.177, 800144., 17164., 78.471, 1.683, 12981., 
  1.273, "samples tested", 71.3, 1.0196707*^7, 112.371, 46.2, 21.502, 14.924, 
  27936.896, 0.5, 127.842, 9.85, 16.3, 30., "", 3.39, 82.05}, 
 {"PRT", "Europe", "Portugal", "2020-05-28", 31292., 285., 1356., 14., 
  3068.834, 27.95, 132.984, 1.373, 817016., 16872., 80.125, 1.655, 13213., 
  1.296, "samples tested", 71.3, 1.0196707*^7, 112.371, 46.2, 21.502, 14.924, 
  27936.896, 0.5, 127.842, 9.85, 16.3, 30., "", 3.39, 82.05}, 
 {"PRT", "Europe", "Portugal", "2020-05-29", 31596., 304., 1369., 13., 
  3098.647, 29.814, 134.259, 1.275, 833045., 16029., 81.697, 1.572, 13338., 
  1.308, "samples tested", 71.3, 1.0196707*^7, 112.371, 46.2, 21.502, 14.924, 
  27936.896, 0.5, 127.842, 9.85, 16.3, 30., "", 3.39, 82.05}, 
 {"PRT", "Europe", "Portugal", "2020-05-30", 31946., 350., 1383., 14., 
  3132.972, 34.325, 135.632, 1.373, 845650., 12605., 82.934, 1.236, 13605., 
  1.334, "samples tested", 71.3, 1.0196707*^7, 112.371, 46.2, 21.502, 14.924, 
  27936.896, 0.5, 127.842, 9.85, 16.3, 30., "", 3.39, 82.05}, 
 {"PRT", "Europe", "Portugal", "2020-05-31", 32203., 257., 1396., 13., 
  3158.176, 25.204, 136.907, 1.275, 852172., 6522., 83.573, 0.64, 13721., 
  1.346, "samples tested", 71.3, 1.0196707*^7, 112.371, 46.2, 21.502, 14.924, 
  27936.896, 0.5, 127.842, 9.85, 16.3, 30., "", 3.39, 82.05}, 
 {"PRT", "Europe", "Portugal", "2020-06-01", 32500., 297., 1410., 14., 
  3187.304, 29.127, 138.28, 1.373, 863695., 11523., 84.703, 1.13, 13675., 
  1.341, "samples tested", 71.3, 1.0196707*^7, 112.371, 46.2, 21.502, 14.924, 
  27936.896, 0.5, 127.842, 9.85, 16.3, 30., "", 3.39, 82.05}, 
 {"PRT", "Europe", "Portugal", "2020-06-02", 32700., 200., 1424., 14., 
  3206.918, 19.614, 139.653, 1.373, 879237., 15542., 86.228, 1.524, 13751., 
  1.349, "samples tested", 71.3, 1.0196707*^7, 112.371, 46.2, 21.502, 14.924, 
  27936.896, 0.5, 127.842, 9.85, 16.3, 30., "", 3.39, 82.05}, 
 {"PRT", "Europe", "Portugal", "2020-06-03", 32895., 195., 1436., 12., 
  3226.042, 19.124, 140.83, 1.177, 896234., 16997., 87.894, 1.667, 13727., 
  1.346, "samples tested", 71.3, 1.0196707*^7, 112.371, 46.2, 21.502, 14.924, 
  27936.896, 0.5, 127.842, 9.85, 16.3, 30., "", 3.39, 82.05}, 
 {"PRT", "Europe", "Portugal", "2020-06-04", 33261., 366., 1447., 11., 
  3261.935, 35.894, 141.909, 1.079, 913260., 17026., 89.564, 1.67, 13749., 
  1.348, "samples tested", 69.91, 1.0196707*^7, 112.371, 46.2, 21.502, 
  14.924, 27936.896, 0.5, 127.842, 9.85, 16.3, 30., "", 3.39, 82.05}, 
 {"PRT", "Europe", "Portugal", "2020-06-05", 33592., 331., 1455., 8., 
  3294.397, 32.461, 142.693, 0.785, 928380., 15120., 91.047, 1.483, 13619., 
  1.336, "samples tested", 69.91, 1.0196707*^7, 112.371, 46.2, 21.502, 
  14.924, 27936.896, 0.5, 127.842, 9.85, 16.3, 30., "", 3.39, 82.05}, 
 {"PRT", "Europe", "Portugal", "2020-06-06", 33969., 377., 1465., 10., 
  3331.37, 36.973, 143.674, 0.981, 939725., 11345., 92.16, 1.113, 13439., 
  1.318, "samples tested", 69.91, 1.0196707*^7, 112.371, 46.2, 21.502, 
  14.924, 27936.896, 0.5, 127.842, 9.85, 16.3, 30., "", 3.39, 82.05}, 
 {"PRT", "Europe", "Portugal", "2020-06-07", 34351., 382., 1474., 9., 
  3368.833, 37.463, 144.556, 0.883, 946295., 6570., 92.804, 0.644, 13446., 
  1.319, "samples tested", 69.91, 1.0196707*^7, 112.371, 46.2, 21.502, 
  14.924, 27936.896, 0.5, 127.842, 9.85, 16.3, 30., "", 3.39, 82.05}, 
 {"PRT", "Europe", "Portugal", "2020-06-08", 34493., 142., 1479., 5., 
  3382.759, 13.926, 145.047, 0.49, 957408., 11113., 93.894, 1.09, 13388., 
  1.313, "samples tested", 69.91, 1.0196707*^7, 112.371, 46.2, 21.502, 
  14.924, 27936.896, 0.5, 127.842, 9.85, 16.3, 30., "", 3.39, 82.05}, 
 {"PRT", "Europe", "Portugal", "2020-06-09", 34885., 392., 1485., 6., 
  3421.203, 38.444, 145.635, 0.588, 970811., 13403., 95.208, 1.314, 13082., 
  1.283, "samples tested", 69.91, 1.0196707*^7, 112.371, 46.2, 21.502, 
  14.924, 27936.896, 0.5, 127.842, 9.85, 16.3, 30., "", 3.39, 82.05}, 
 {"PRT", "Europe", "Portugal", "2020-06-10", 35306., 421., 1492., 7., 
  3462.49, 41.288, 146.322, 0.686, 978489., 7678., 95.961, 0.753, 11751., 
  1.152, "samples tested", 69.91, 1.0196707*^7, 112.371, 46.2, 21.502, 
  14.924, 27936.896, 0.5, 127.842, 9.85, 16.3, 30., "", 3.39, 82.05}, 
 {"PRT", "Europe", "Portugal", "2020-06-11", 35600., 294., 1495., 3., 
  3491.323, 28.833, 146.616, 0.294, 983250., 4761., 96.428, 0.467, 9999., 
  0.981, "samples tested", 69.91, 1.0196707*^7, 112.371, 46.2, 21.502, 
  14.924, 27936.896, 0.5, 127.842, 9.85, 16.3, 30., "", 3.39, 82.05}, 
 {"PRT", "Europe", "Portugal", "2020-06-12", 35910., 310., 1504., 9., 
  3521.725, 30.402, 147.499, 0.883, 994000., 10750., 97.482, 1.054, 9374., 
  0.919, "samples tested", 69.91, 1.0196707*^7, 112.371, 46.2, 21.502, 
  14.924, 27936.896, 0.5, 127.842, 9.85, 16.3, 30., "", 3.39, 82.05}, 
 {"PRT", "Europe", "Portugal", "2020-06-13", 36180., 270., 1505., 1., 
  3548.204, 26.479, 147.597, 0.098, 1.001886*^6, 7886., 98.256, 0.773, 8880., 
  0.871, "samples tested", 69.91, 1.0196707*^7, 112.371, 46.2, 21.502, 
  14.924, 27936.896, 0.5, 127.842, 9.85, 16.3, 30., "", 3.39, 82.05}, 
 {"PRT", "Europe", "Portugal", "2020-06-14", 36463., 283., 1512., 7., 
  3575.958, 27.754, 148.283, 0.686, 1.006637*^6, 4751., 98.722, 0.466, 8620., 
  0.845, "samples tested", 69.91, 1.0196707*^7, 112.371, 46.2, 21.502, 
  14.924, 27936.896, 0.5, 127.842, 9.85, 16.3, 30., "", 3.39, 82.05}, 
 {"PRT", "Europe", "Portugal", "2020-06-15", 36690., 227., 1517., 5., 
  3598.22, 22.262, 148.774, 0.49, 1.017643*^6, 11006., 99.801, 1.079, 8605., 
  0.844, "samples tested", 69.91, 1.0196707*^7, 112.371, 46.2, 21.502, 
  14.924, 27936.896, 0.5, 127.842, 9.85, 16.3, 30., "", 3.39, 82.05}, 
 {"PRT", "Europe", "Portugal", "2020-06-16", 37036., 346., 1520., 3., 
  3632.153, 33.933, 149.068, 0.294, 1.032289*^6, 14646., 101.237, 1.436, 
  8783., 0.861, "samples tested", 69.91, 1.0196707*^7, 112.371, 46.2, 21.502, 
  14.924, 27936.896, 0.5, 127.842, 9.85, 16.3, 30., "", 3.39, 82.05}, 
 {"PRT", "Europe", "Portugal", "2020-06-17", 37336., 300., 1522., 2., 
  3661.574, 29.421, 149.264, 0.196, 1.047195*^6, 14906., 102.699, 1.462, 
  9815., 0.963, "samples tested", 69.91, 1.0196707*^7, 112.371, 46.2, 21.502, 
  14.924, 27936.896, 0.5, 127.842, 9.85, 16.3, 30., "", 3.39, 82.05}, 
 {"PRT", "Europe", "Portugal", "2020-06-18", 37672., 336., 1523., 1., 
  3694.526, 32.952, 149.362, 0.098, 1.060815*^6, 13620., 104.035, 1.336, 
  11081., 1.087, "samples tested", 69.91, 1.0196707*^7, 112.371, 46.2, 
  21.502, 14.924, 27936.896, 0.5, 127.842, 9.85, 16.3, 30., "", 3.39, 82.05}, 
 {"PRT", "Europe", "Portugal", "2020-06-19", 38089., 417., 1524., 1., 
  3735.422, 40.896, 149.46, 0.098, 1.075409*^6, 14594., 105.466, 1.431, 
  11630., 1.141, "samples tested", 69.91, 1.0196707*^7, 112.371, 46.2, 
  21.502, 14.924, 27936.896, 0.5, 127.842, 9.85, 16.3, 30., "", 3.39, 82.05}, 
 {"PRT", "Europe", "Portugal", "2020-06-20", 38464., 375., 1527., 3., 
  3772.198, 36.777, 149.754, 0.294, 1.084387*^6, 8978., 106.347, 0.88, 
  11786., 1.156, "samples tested", 69.91, 1.0196707*^7, 112.371, 46.2, 
  21.502, 14.924, 27936.896, 0.5, 127.842, 9.85, 16.3, 30., "", 3.39, 82.05}, 
 {"PRT", "Europe", "Portugal", "2020-06-21", 38841., 377., 1528., 1., 
  3809.171, 36.973, 149.852, 0.098, 1.09098*^6, 6593., 106.993, 0.647, 
  12049., 1.182, "samples tested", 69.91, 1.0196707*^7, 112.371, 46.2, 
  21.502, 14.924, 27936.896, 0.5, 127.842, 9.85, 16.3, 30., "", 3.39, 82.05}, 
 {"PRT", "Europe", "Portugal", "2020-06-22", 39133., 292., 1530., 2., 
  3837.808, 28.637, 150.048, 0.196, 1.102839*^6, 11859., 108.156, 1.163, 
  12171., 1.194, "samples tested", 69.91, 1.0196707*^7, 112.371, 46.2, 
  21.502, 14.924, 27936.896, 0.5, 127.842, 9.85, 16.3, 30., "", 3.39, 82.05}, 
 {"PRT", "Europe", "Portugal", "2020-06-23", 39392., 259., 1534., 4., 
  3863.208, 25.4, 150.441, 0.392, 1.118566*^6, 15727., 109.699, 1.542, 
  12325., 1.209, "samples tested", 69.91, 1.0196707*^7, 112.371, 46.2, 
  21.502, 14.924, 27936.896, 0.5, 127.842, 9.85, 16.3, 30., "", 3.39, 82.05}, 
 {"PRT", "Europe", "Portugal", "2020-06-24", 39737., 345., 1540., 6., 
  3897.042, 33.834, 151.029, 0.588, 1.1323*^6, 13734., 111.046, 1.347, 
  12158., 1.192, "samples tested", 69.91, 1.0196707*^7, 112.371, 46.2, 
  21.502, 14.924, 27936.896, 0.5, 127.842, 9.85, 16.3, 30., "", 3.39, 82.05}, 
 {"PRT", "Europe", "Portugal", "2020-06-25", 40104., 367., 1543., 3., 
  3933.034, 35.992, 151.323, 0.294, 1.145719*^6, 13419., 112.362, 1.316, 
  12129., 1.19, "samples tested", 72.69, 1.0196707*^7, 112.371, 46.2, 21.502, 
  14.924, 27936.896, 0.5, 127.842, 9.85, 16.3, 30., "", 3.39, 82.05}, 
 {"PRT", "Europe", "Portugal", "2020-06-26", 40415., 311., 1549., 6., 
  3963.535, 30.5, 151.912, 0.588, 1.161348*^6, 15629., 113.894, 1.533, 
  12277., 1.204, "samples tested", 72.69, 1.0196707*^7, 112.371, 46.2, 
  21.502, 14.924, 27936.896, 0.5, 127.842, 9.85, 16.3, 30., "", 3.39, 82.05}, 
 {"PRT", "Europe", "Portugal", "2020-06-27", 40866., 451., 1555., 6., 
  4007.764, 44.23, 152.5, 0.588, 1.171602*^6, 10254., 114.9, 1.006, 12459., 
  1.222, "samples tested", 72.69, 1.0196707*^7, 112.371, 46.2, 21.502, 
  14.924, 27936.896, 0.5, 127.842, 9.85, 16.3, 30., "", 3.39, 82.05}, 
 {"PRT", "Europe", "Portugal", "2020-06-28", 41189., 323., 1561., 6., 
  4039.441, 31.677, 153.089, 0.588, 1.177908*^6, 6306., 115.518, 0.618, 
  12418., 1.218, "samples tested", 72.69, 1.0196707*^7, 112.371, 46.2, 
  21.502, 14.924, 27936.896, 0.5, 127.842, 9.85, 16.3, 30., "", 3.39, 82.05}, 
 {"PRT", "Europe", "Portugal", "2020-06-29", 41646., 457., 1564., 3., 
  4084.26, 44.818, 153.383, 0.294, 1.190276*^6, 12368., 116.731, 1.213, 
  12491., 1.225, "samples tested", 72.69, 1.0196707*^7, 112.371, 46.2, 
  21.502, 14.924, 27936.896, 0.5, 127.842, 9.85, 16.3, 30., "", 3.39, 82.05}, 
 {"PRT", "Europe", "Portugal", "2020-06-30", 41912., 266., 1568., 4., 
  4110.347, 26.087, 153.775, 0.392, 1.205968*^6, 15692., 118.27, 1.539, 
  12486., 1.225, "samples tested", 72.69, 1.0196707*^7, 112.371, 46.2, 
  21.502, 14.924, 27936.896, 0.5, 127.842, 9.85, 16.3, 30., "", 3.39, 82.05}, 
 {"PRT", "Europe", "Portugal", "2020-07-01", 42141., 229., 1576., 8., 
  4132.805, 22.458, 154.56, 0.785, 1.22219*^6, 16222., 119.861, 1.591, 
  12841., 1.259, "samples tested", 67.13, 1.0196707*^7, 112.371, 46.2, 
  21.502, 14.924, 27936.896, 0.5, 127.842, 9.85, 16.3, 30., "", 3.39, 82.05}, 
 {"PRT", "Europe", "Portugal", "2020-07-02", 42454., 313., 1579., 3., 
  4163.501, 30.696, 154.854, 0.294, 1.237496*^6, 15306., 121.362, 1.501, 
  13111., 1.286, "samples tested", 67.13, 1.0196707*^7, 112.371, 46.2, 
  21.502, 14.924, 27936.896, 0.5, 127.842, 9.85, 16.3, 30., "", 3.39, 82.05}, 
 {"PRT", "Europe", "Portugal", "2020-07-03", 42782., 328., 1587., 8., 
  4195.668, 32.167, 155.638, 0.785, 1.252209*^6, 14713., 122.805, 1.443, 
  12980., 1.273, "samples tested", 67.13, 1.0196707*^7, 112.371, 46.2, 
  21.502, 14.924, 27936.896, 0.5, 127.842, 9.85, 16.3, 30., "", 3.39, 82.05}, 
 {"PRT", "Europe", "Portugal", "2020-07-04", 43156., 374., 1598., 11., 
  4232.347, 36.679, 156.717, 1.079, 1.264527*^6, 12318., 124.013, 1.208, 
  13275., 1.302, "samples tested", 67.13, 1.0196707*^7, 112.371, 46.2, 
  21.502, 14.924, 27936.896, 0.5, 127.842, 9.85, 16.3, 30., "", 3.39, 82.05}, 
 {"PRT", "Europe", "Portugal", "2020-07-05", 43569., 413., 1605., 7., 
  4272.85, 40.503, 157.404, 0.686, 1.271425*^6, 6898., 124.69, 0.676, 13360., 
  1.31, "samples tested", 67.13, 1.0196707*^7, 112.371, 46.2, 21.502, 14.924, 
  27936.896, 0.5, 127.842, 9.85, 16.3, 30., "", 3.39, 82.05}, 
 {"PRT", "Europe", "Portugal", "2020-07-06", 43897., 328., 1614., 9., 
  4305.017, 32.167, 158.286, 0.883, "", "", "", "", "", "", "", "", 
  1.0196707*^7, 112.371, 46.2, 21.502, 14.924, 27936.896, 0.5, 127.842, 9.85, 
  16.3, 30., "", 3.39, 82.05}, {"PRT", "Europe", "Portugal", "2020-07-07", 
  44129., 232., 1620., 6., 4327.77, 22.752, 158.875, 0.588, "", "", "", "", 
  "", "", "", "", 1.0196707*^7, 112.371, 46.2, 21.502, 14.924, 27936.896, 
  0.5, 127.842, 9.85, 16.3, 30., "", 3.39, 82.05}, 
 {"PRT", "Europe", "Portugal", "2020-07-08", 44416., 287., 1629., 9., 
  4355.916, 28.146, 159.757, 0.883, "", "", "", "", "", "", "", "", 
  1.0196707*^7, 112.371, 46.2, 21.502, 14.924, 27936.896, 0.5, 127.842, 9.85, 
  16.3, 30., "", 3.39, 82.05}, {"PRI", "North America", "Puerto Rico", 
  "2020-03-28", 64., 64., 2., 2., 22.371, 22.371, 0.699, 0.699, "", "", "", 
  "", "", "", "", 93.52, 2.86084*^6, 376.232, 38.2, 15.168, 9.829, 35044.67, 
  "", 108.094, 12.9, "", "", "", "", 80.1}, {"PRI", "North America", 
  "Puerto Rico", "2020-03-29", 100., 36., 3., 1., 34.955, 12.584, 1.049, 
  0.35, "", "", "", "", "", "", "", 93.52, 2.86084*^6, 376.232, 38.2, 15.168, 
  9.829, 35044.67, "", 108.094, 12.9, "", "", "", "", 80.1}, 
 {"PRI", "North America", "Puerto Rico", "2020-03-30", 127., 27., 5., 2., 
  44.393, 9.438, 1.748, 0.699, "", "", "", "", "", "", "", 93.52, 2.86084*^6, 
  376.232, 38.2, 15.168, 9.829, 35044.67, "", 108.094, 12.9, "", "", "", "", 
  80.1}, {"PRI", "North America", "Puerto Rico", "2020-03-31", 174., 47., 6., 
  1., 60.821, 16.429, 2.097, 0.35, "", "", "", "", "", "", "", 93.52, 
  2.86084*^6, 376.232, 38.2, 15.168, 9.829, 35044.67, "", 108.094, 12.9, "", 
  "", "", "", 80.1}, {"PRI", "North America", "Puerto Rico", "2020-04-01", 
  239., 65., 8., 2., 83.542, 22.721, 2.796, 0.699, "", "", "", "", "", "", 
  "", 93.52, 2.86084*^6, 376.232, 38.2, 15.168, 9.829, 35044.67, "", 108.094, 
  12.9, "", "", "", "", 80.1}, {"PRI", "North America", "Puerto Rico", 
  "2020-04-02", 286., 47., 11., 3., 99.971, 16.429, 3.845, 1.049, "", "", "", 
  "", "", "", "", 93.52, 2.86084*^6, 376.232, 38.2, 15.168, 9.829, 35044.67, 
  "", 108.094, 12.9, "", "", "", "", 80.1}, {"PRI", "North America", 
  "Puerto Rico", "2020-04-03", 316., 30., 12., 1., 110.457, 10.486, 4.195, 
  0.35, "", "", "", "", "", "", "", 93.52, 2.86084*^6, 376.232, 38.2, 15.168, 
  9.829, 35044.67, "", 108.094, 12.9, "", "", "", "", 80.1}, 
 {"PRI", "North America", "Puerto Rico", "2020-04-04", 378., 62., 15., 3., 
  132.129, 21.672, 5.243, 1.049, "", "", "", "", "", "", "", 93.52, 
  2.86084*^6, 376.232, 38.2, 15.168, 9.829, 35044.67, "", 108.094, 12.9, "", 
  "", "", "", 80.1}, {"PRI", "North America", "Puerto Rico", "2020-04-05", 
  452., 74., 18., 3., 157.996, 25.867, 6.292, 1.049, "", "", "", "", "", "", 
  "", 93.52, 2.86084*^6, 376.232, 38.2, 15.168, 9.829, 35044.67, "", 108.094, 
  12.9, "", "", "", "", 80.1}, {"PRI", "North America", "Puerto Rico", 
  "2020-04-06", 475., 23., 20., 2., 166.035, 8.04, 6.991, 0.699, "", "", "", 
  "", "", "", "", 93.52, 2.86084*^6, 376.232, 38.2, 15.168, 9.829, 35044.67, 
  "", 108.094, 12.9, "", "", "", "", 80.1}, {"PRI", "North America", 
  "Puerto Rico", "2020-04-07", 513., 38., 21., 1., 179.318, 13.283, 7.341, 
  0.35, "", "", "", "", "", "", "", 93.52, 2.86084*^6, 376.232, 38.2, 15.168, 
  9.829, 35044.67, "", 108.094, 12.9, "", "", "", "", 80.1}, 
 {"PRI", "North America", "Puerto Rico", "2020-04-08", 573., 60., 23., 2., 
  200.291, 20.973, 8.04, 0.699, "", "", "", "", "", "", "", 93.52, 
  2.86084*^6, 376.232, 38.2, 15.168, 9.829, 35044.67, "", 108.094, 12.9, "", 
  "", "", "", 80.1}, {"PRI", "North America", "Puerto Rico", "2020-04-09", 
  620., 47., 24., 1., 216.72, 16.429, 8.389, 0.35, "", "", "", "", "", "", 
  "", 93.52, 2.86084*^6, 376.232, 38.2, 15.168, 9.829, 35044.67, "", 108.094, 
  12.9, "", "", "", "", 80.1}, {"PRI", "North America", "Puerto Rico", 
  "2020-04-10", 683., 63., 33., 9., 238.741, 22.022, 11.535, 3.146, "", "", 
  "", "", "", "", "", 93.52, 2.86084*^6, 376.232, 38.2, 15.168, 9.829, 
  35044.67, "", 108.094, 12.9, "", "", "", "", 80.1}, 
 {"PRI", "North America", "Puerto Rico", "2020-04-11", 725., 42., 39., 6., 
  253.422, 14.681, 13.632, 2.097, "", "", "", "", "", "", "", 93.52, 
  2.86084*^6, 376.232, 38.2, 15.168, 9.829, 35044.67, "", 108.094, 12.9, "", 
  "", "", "", 80.1}, {"PRI", "North America", "Puerto Rico", "2020-04-12", 
  788., 63., 42., 3., 275.444, 22.022, 14.681, 1.049, "", "", "", "", "", "", 
  "", 93.52, 2.86084*^6, 376.232, 38.2, 15.168, 9.829, 35044.67, "", 108.094, 
  12.9, "", "", "", "", 80.1}, {"PRI", "North America", "Puerto Rico", 
  "2020-04-13", 897., 109., 44., 2., 313.544, 38.101, 15.38, 0.699, "", "", 
  "", "", "", "", "", 93.52, 2.86084*^6, 376.232, 38.2, 15.168, 9.829, 
  35044.67, "", 108.094, 12.9, "", "", "", "", 80.1}, 
 {"PRI", "North America", "Puerto Rico", "2020-04-14", 903., 6., 45., 1., 
  315.642, 2.097, 15.73, 0.35, "", "", "", "", "", "", "", 93.52, 2.86084*^6, 
  376.232, 38.2, 15.168, 9.829, 35044.67, "", 108.094, 12.9, "", "", "", "", 
  80.1}, {"PRI", "North America", "Puerto Rico", "2020-04-15", 923., 20., 
  45., 0., 322.633, 6.991, 15.73, 0., "", "", "", "", "", "", "", 97.22, 
  2.86084*^6, 376.232, 38.2, 15.168, 9.829, 35044.67, "", 108.094, 12.9, "", 
  "", "", "", 80.1}, {"PRI", "North America", "Puerto Rico", "2020-04-16", 
  974., 51., 51., 6., 340.459, 17.827, 17.827, 2.097, "", "", "", "", "", "", 
  "", 97.22, 2.86084*^6, 376.232, 38.2, 15.168, 9.829, 35044.67, "", 108.094, 
  12.9, "", "", "", "", 80.1}, {"PRI", "North America", "Puerto Rico", 
  "2020-04-17", 1043., 69., 56., 5., 364.578, 24.119, 19.575, 1.748, "", "", 
  "", "", "", "", "", 97.22, 2.86084*^6, 376.232, 38.2, 15.168, 9.829, 
  35044.67, "", 108.094, 12.9, "", "", "", "", 80.1}, 
 {"PRI", "North America", "Puerto Rico", "2020-04-18", 1068., 25., 58., 2., 
  373.317, 8.739, 20.274, 0.699, "", "", "", "", "", "", "", 97.22, 
  2.86084*^6, 376.232, 38.2, 15.168, 9.829, 35044.67, "", 108.094, 12.9, "", 
  "", "", "", 80.1}, {"PRI", "North America", "Puerto Rico", "2020-04-19", 
  1118., 50., 60., 2., 390.794, 17.477, 20.973, 0.699, "", "", "", "", "", 
  "", "", 97.22, 2.86084*^6, 376.232, 38.2, 15.168, 9.829, 35044.67, "", 
  108.094, 12.9, "", "", "", "", 80.1}, {"PRI", "North America", 
  "Puerto Rico", "2020-04-20", 1213., 95., 62., 2., 424.001, 33.207, 21.672, 
  0.699, "", "", "", "", "", "", "", 97.22, 2.86084*^6, 376.232, 38.2, 
  15.168, 9.829, 35044.67, "", 108.094, 12.9, "", "", "", "", 80.1}, 
 {"PRI", "North America", "Puerto Rico", "2020-04-21", 1252., 39., 63., 1., 
  437.634, 13.632, 22.022, 0.35, "", "", "", "", "", "", "", 97.22, 
  2.86084*^6, 376.232, 38.2, 15.168, 9.829, 35044.67, "", 108.094, 12.9, "", 
  "", "", "", 80.1}, {"PRI", "North America", "Puerto Rico", "2020-04-22", 
  1252., 0., 63., 0., 437.634, 0., 22.022, 0., "", "", "", "", "", "", "", 
  97.22, 2.86084*^6, 376.232, 38.2, 15.168, 9.829, 35044.67, "", 108.094, 
  12.9, "", "", "", "", 80.1}, {"PRI", "North America", "Puerto Rico", 
  "2020-04-23", 1252., 0., 64., 1., 437.634, 0., 22.371, 0.35, "", "", "", 
  "", "", "", "", 97.22, 2.86084*^6, 376.232, 38.2, 15.168, 9.829, 35044.67, 
  "", 108.094, 12.9, "", "", "", "", 80.1}, {"PRI", "North America", 
  "Puerto Rico", "2020-04-24", 1252., 0., 69., 5., 437.634, 0., 24.119, 
  1.748, "", "", "", "", "", "", "", 97.22, 2.86084*^6, 376.232, 38.2, 
  15.168, 9.829, 35044.67, "", 108.094, 12.9, "", "", "", "", 80.1}, 
 {"PRI", "North America", "Puerto Rico", "2020-04-25", 1276., 24., 77., 8., 
  446.023, 8.389, 26.915, 2.796, "", "", "", "", "", "", "", 97.22, 
  2.86084*^6, 376.232, 38.2, 15.168, 9.829, 35044.67, "", 108.094, 12.9, "", 
  "", "", "", 80.1}, {"PRI", "North America", "Puerto Rico", "2020-04-26", 
  1307., 31., 83., 6., 456.859, 10.836, 29.012, 2.097, "", "", "", "", "", 
  "", "", 97.22, 2.86084*^6, 376.232, 38.2, 15.168, 9.829, 35044.67, "", 
  108.094, 12.9, "", "", "", "", 80.1}, {"PRI", "North America", 
  "Puerto Rico", "2020-04-27", 1371., 64., 84., 1., 479.23, 22.371, 29.362, 
  0.35, "", "", "", "", "", "", "", 97.22, 2.86084*^6, 376.232, 38.2, 15.168, 
  9.829, 35044.67, "", 108.094, 12.9, "", "", "", "", 80.1}, 
 {"PRI", "North America", "Puerto Rico", "2020-04-28", 1389., 18., 84., 0., 
  485.522, 6.292, 29.362, 0., "", "", "", "", "", "", "", 97.22, 2.86084*^6, 
  376.232, 38.2, 15.168, 9.829, 35044.67, "", 108.094, 12.9, "", "", "", "", 
  80.1}, {"PRI", "North America", "Puerto Rico", "2020-04-29", 1400., 11., 
  86., 2., 489.367, 3.845, 30.061, 0.699, "", "", "", "", "", "", "", 97.22, 
  2.86084*^6, 376.232, 38.2, 15.168, 9.829, 35044.67, "", 108.094, 12.9, "", 
  "", "", "", 80.1}, {"PRI", "North America", "Puerto Rico", "2020-04-30", 
  1433., 33., 86., 0., 500.902, 11.535, 30.061, 0., "", "", "", "", "", "", 
  "", 97.22, 2.86084*^6, 376.232, 38.2, 15.168, 9.829, 35044.67, "", 108.094, 
  12.9, "", "", "", "", 80.1}, {"PRI", "North America", "Puerto Rico", 
  "2020-05-01", 1539., 106., 92., 6., 537.954, 37.052, 32.158, 2.097, "", "", 
  "", "", "", "", "", 97.22, 2.86084*^6, 376.232, 38.2, 15.168, 9.829, 
  35044.67, "", 108.094, 12.9, "", "", "", "", 80.1}, 
 {"PRI", "North America", "Puerto Rico", "2020-05-02", 1575., 36., 94., 2., 
  550.538, 12.584, 32.857, 0.699, "", "", "", "", "", "", "", 97.22, 
  2.86084*^6, 376.232, 38.2, 15.168, 9.829, 35044.67, "", 108.094, 12.9, "", 
  "", "", "", 80.1}, {"PRI", "North America", "Puerto Rico", "2020-05-03", 
  1757., 182., 95., 1., 614.155, 63.618, 33.207, 0.35, "", "", "", "", "", 
  "", "", 97.22, 2.86084*^6, 376.232, 38.2, 15.168, 9.829, 35044.67, "", 
  108.094, 12.9, "", "", "", "", 80.1}, {"PRI", "North America", 
  "Puerto Rico", "2020-05-04", 1808., 51., 97., 2., 631.982, 17.827, 33.906, 
  0.699, "", "", "", "", "", "", "", 97.22, 2.86084*^6, 376.232, 38.2, 
  15.168, 9.829, 35044.67, "", 108.094, 12.9, "", "", "", "", 80.1}, 
 {"PRI", "North America", "Puerto Rico", "2020-05-05", 1843., 35., 97., 0., 
  644.216, 12.234, 33.906, 0., "", "", "", "", "", "", "", 97.22, 2.86084*^6, 
  376.232, 38.2, 15.168, 9.829, 35044.67, "", 108.094, 12.9, "", "", "", "", 
  80.1}, {"PRI", "North America", "Puerto Rico", "2020-05-06", 1924., 81., 
  99., 2., 672.53, 28.313, 34.605, 0.699, "", "", "", "", "", "", "", 97.22, 
  2.86084*^6, 376.232, 38.2, 15.168, 9.829, 35044.67, "", 108.094, 12.9, "", 
  "", "", "", 80.1}, {"PRI", "North America", "Puerto Rico", "2020-05-07", 
  1968., 44., 99., 0., 687.91, 15.38, 34.605, 0., "", "", "", "", "", "", "", 
  93.52, 2.86084*^6, 376.232, 38.2, 15.168, 9.829, 35044.67, "", 108.094, 
  12.9, "", "", "", "", 80.1}, {"PRI", "North America", "Puerto Rico", 
  "2020-05-08", 2031., 63., 102., 3., 709.931, 22.022, 35.654, 1.049, "", "", 
  "", "", "", "", "", 93.52, 2.86084*^6, 376.232, 38.2, 15.168, 9.829, 
  35044.67, "", 108.094, 12.9, "", "", "", "", 80.1}, 
 {"PRI", "North America", "Puerto Rico", "2020-05-09", 2156., 125., 107., 5., 
  753.625, 43.693, 37.402, 1.748, "", "", "", "", "", "", "", 93.52, 
  2.86084*^6, 376.232, 38.2, 15.168, 9.829, 35044.67, "", 108.094, 12.9, "", 
  "", "", "", 80.1}, {"PRI", "North America", "Puerto Rico", "2020-05-10", 
  2173., 17., 108., 1., 759.567, 5.942, 37.751, 0.35, "", "", "", "", "", "", 
  "", 93.52, 2.86084*^6, 376.232, 38.2, 15.168, 9.829, 35044.67, "", 108.094, 
  12.9, "", "", "", "", 80.1}, {"PRI", "North America", "Puerto Rico", 
  "2020-05-11", 2198., 25., 111., 3., 768.306, 8.739, 38.8, 1.049, "", "", 
  "", "", "", "", "", 93.52, 2.86084*^6, 376.232, 38.2, 15.168, 9.829, 
  35044.67, "", 108.094, 12.9, "", "", "", "", 80.1}, 
 {"PRI", "North America", "Puerto Rico", "2020-05-12", 2256., 58., 113., 2., 
  788.58, 20.274, 39.499, 0.699, "", "", "", "", "", "", "", 93.52, 
  2.86084*^6, 376.232, 38.2, 15.168, 9.829, 35044.67, "", 108.094, 12.9, "", 
  "", "", "", 80.1}, {"PRI", "North America", "Puerto Rico", "2020-05-13", 
  2299., 43., 114., 1., 803.61, 15.031, 39.848, 0.35, "", "", "", "", "", "", 
  "", 93.52, 2.86084*^6, 376.232, 38.2, 15.168, 9.829, 35044.67, "", 108.094, 
  12.9, "", "", "", "", 80.1}, {"PRI", "North America", "Puerto Rico", 
  "2020-05-14", 2329., 30., 115., 1., 814.097, 10.486, 40.198, 0.35, "", "", 
  "", "", "", "", "", 93.52, 2.86084*^6, 376.232, 38.2, 15.168, 9.829, 
  35044.67, "", 108.094, 12.9, "", "", "", "", 80.1}, 
 {"PRI", "North America", "Puerto Rico", "2020-05-15", 2427., 98., 117., 2., 
  848.352, 34.256, 40.897, 0.699, "", "", "", "", "", "", "", 93.52, 
  2.86084*^6, 376.232, 38.2, 15.168, 9.829, 35044.67, "", 108.094, 12.9, "", 
  "", "", "", 80.1}, {"PRI", "North America", "Puerto Rico", "2020-05-16", 
  2542., 115., 122., 5., 888.55, 40.198, 42.645, 1.748, "", "", "", "", "", 
  "", "", 93.52, 2.86084*^6, 376.232, 38.2, 15.168, 9.829, 35044.67, "", 
  108.094, 12.9, "", "", "", "", 80.1}, {"PRI", "North America", 
  "Puerto Rico", "2020-05-17", 2589., 47., 122., 0., 904.979, 16.429, 42.645, 
  0., "", "", "", "", "", "", "", 93.52, 2.86084*^6, 376.232, 38.2, 15.168, 
  9.829, 35044.67, "", 108.094, 12.9, "", "", "", "", 80.1}, 
 {"PRI", "North America", "Puerto Rico", "2020-05-18", 2646., 57., 123., 1., 
  924.903, 19.924, 42.994, 0.35, "", "", "", "", "", "", "", 89.81, 
  2.86084*^6, 376.232, 38.2, 15.168, 9.829, 35044.67, "", 108.094, 12.9, "", 
  "", "", "", 80.1}, {"PRI", "North America", "Puerto Rico", "2020-05-19", 
  2710., 64., 124., 1., 947.274, 22.371, 43.344, 0.35, "", "", "", "", "", 
  "", "", 89.81, 2.86084*^6, 376.232, 38.2, 15.168, 9.829, 35044.67, "", 
  108.094, 12.9, "", "", "", "", 80.1}, {"PRI", "North America", 
  "Puerto Rico", "2020-05-20", 2805., 95., 124., 0., 980.481, 33.207, 43.344, 
  0., "", "", "", "", "", "", "", 89.81, 2.86084*^6, 376.232, 38.2, 15.168, 
  9.829, 35044.67, "", 108.094, 12.9, "", "", "", "", 80.1}, 
 {"PRI", "North America", "Puerto Rico", "2020-05-21", 2866., 61., 125., 1., 
  1001.804, 21.322, 43.693, 0.35, "", "", "", "", "", "", "", 89.81, 
  2.86084*^6, 376.232, 38.2, 15.168, 9.829, 35044.67, "", 108.094, 12.9, "", 
  "", "", "", 80.1}, {"PRI", "North America", "Puerto Rico", "2020-05-22", 
  2913., 47., 126., 1., 1018.232, 16.429, 44.043, 0.35, "", "", "", "", "", 
  "", "", 89.81, 2.86084*^6, 376.232, 38.2, 15.168, 9.829, 35044.67, "", 
  108.094, 12.9, "", "", "", "", 80.1}, {"PRI", "North America", 
  "Puerto Rico", "2020-05-23", 3030., 117., 126., 0., 1059.129, 40.897, 
  44.043, 0., "", "", "", "", "", "", "", 89.81, 2.86084*^6, 376.232, 38.2, 
  15.168, 9.829, 35044.67, "", 108.094, 12.9, "", "", "", "", 80.1}, 
 {"PRI", "North America", "Puerto Rico", "2020-05-24", 3100., 70., 127., 1., 
  1083.598, 24.468, 44.393, 0.35, "", "", "", "", "", "", "", 89.81, 
  2.86084*^6, 376.232, 38.2, 15.168, 9.829, 35044.67, "", 108.094, 12.9, "", 
  "", "", "", 80.1}, {"PRI", "North America", "Puerto Rico", "2020-05-25", 
  3189., 89., 127., 0., 1114.708, 31.11, 44.393, 0., "", "", "", "", "", "", 
  "", 86.11, 2.86084*^6, 376.232, 38.2, 15.168, 9.829, 35044.67, "", 108.094, 
  12.9, "", "", "", "", 80.1}, {"PRI", "North America", "Puerto Rico", 
  "2020-05-26", 3260., 71., 129., 2., 1139.525, 24.818, 45.092, 0.699, "", 
  "", "", "", "", "", "", 86.11, 2.86084*^6, 376.232, 38.2, 15.168, 9.829, 
  35044.67, "", 108.094, 12.9, "", "", "", "", 80.1}, 
 {"PRI", "North America", "Puerto Rico", "2020-05-27", 3324., 64., 129., 0., 
  1161.897, 22.371, 45.092, 0., "", "", "", "", "", "", "", 86.11, 
  2.86084*^6, 376.232, 38.2, 15.168, 9.829, 35044.67, "", 108.094, 12.9, "", 
  "", "", "", 80.1}, {"PRI", "North America", "Puerto Rico", "2020-05-28", 
  3397., 73., 129., 0., 1187.413, 25.517, 45.092, 0., "", "", "", "", "", "", 
  "", 86.11, 2.86084*^6, 376.232, 38.2, 15.168, 9.829, 35044.67, "", 108.094, 
  12.9, "", "", "", "", 80.1}, {"PRI", "North America", "Puerto Rico", 
  "2020-05-29", 3486., 89., 131., 2., 1218.523, 31.11, 45.791, 0.699, "", "", 
  "", "", "", "", "", 86.11, 2.86084*^6, 376.232, 38.2, 15.168, 9.829, 
  35044.67, "", 108.094, 12.9, "", "", "", "", 80.1}, 
 {"PRI", "North America", "Puerto Rico", "2020-05-30", 3647., 161., 132., 1., 
  1274.8, 56.277, 46.14, 0.35, "", "", "", "", "", "", "", 86.11, 2.86084*^6, 
  376.232, 38.2, 15.168, 9.829, 35044.67, "", 108.094, 12.9, "", "", "", "", 
  80.1}, {"PRI", "North America", "Puerto Rico", "2020-05-31", 3718., 71., 
  133., 1., 1299.618, 24.818, 46.49, 0.35, "", "", "", "", "", "", "", 86.11, 
  2.86084*^6, 376.232, 38.2, 15.168, 9.829, 35044.67, "", 108.094, 12.9, "", 
  "", "", "", 80.1}, {"PRI", "North America", "Puerto Rico", "2020-06-01", 
  3776., 58., 136., 3., 1319.892, 20.274, 47.538, 1.049, "", "", "", "", "", 
  "", "", 86.11, 2.86084*^6, 376.232, 38.2, 15.168, 9.829, 35044.67, "", 
  108.094, 12.9, "", "", "", "", 80.1}, {"PRI", "North America", 
  "Puerto Rico", "2020-06-02", 3873., 97., 136., 0., 1353.798, 33.906, 
  47.538, 0., "", "", "", "", "", "", "", 86.11, 2.86084*^6, 376.232, 38.2, 
  15.168, 9.829, 35044.67, "", 108.094, 12.9, "", "", "", "", 80.1}, 
 {"PRI", "North America", "Puerto Rico", "2020-06-03", 3935., 62., 138., 2., 
  1375.47, 21.672, 48.238, 0.699, "", "", "", "", "", "", "", 86.11, 
  2.86084*^6, 376.232, 38.2, 15.168, 9.829, 35044.67, "", 108.094, 12.9, "", 
  "", "", "", 80.1}, {"PRI", "North America", "Puerto Rico", "2020-06-04", 
  4023., 88., 140., 2., 1406.23, 30.76, 48.937, 0.699, "", "", "", "", "", 
  "", "", 86.11, 2.86084*^6, 376.232, 38.2, 15.168, 9.829, 35044.67, "", 
  108.094, 12.9, "", "", "", "", 80.1}, {"PRI", "North America", 
  "Puerto Rico", "2020-06-05", 4508., 485., 140., 0., 1575.761, 169.531, 
  48.937, 0., "", "", "", "", "", "", "", 86.11, 2.86084*^6, 376.232, 38.2, 
  15.168, 9.829, 35044.67, "", 108.094, 12.9, "", "", "", "", 80.1}, 
 {"PRI", "North America", "Puerto Rico", "2020-06-06", 4620., 112., 141., 1., 
  1614.91, 39.149, 49.286, 0.35, "", "", "", "", "", "", "", 86.11, 
  2.86084*^6, 376.232, 38.2, 15.168, 9.829, 35044.67, "", 108.094, 12.9, "", 
  "", "", "", 80.1}, {"PRI", "North America", "Puerto Rico", "2020-06-07", 
  4915., 295., 142., 1., 1718.027, 103.117, 49.636, 0.35, "", "", "", "", "", 
  "", "", 86.11, 2.86084*^6, 376.232, 38.2, 15.168, 9.829, 35044.67, "", 
  108.094, 12.9, "", "", "", "", 80.1}, {"PRI", "North America", 
  "Puerto Rico", "2020-06-08", 4985., 70., 142., 0., 1742.495, 24.468, 
  49.636, 0., "", "", "", "", "", "", "", 86.11, 2.86084*^6, 376.232, 38.2, 
  15.168, 9.829, 35044.67, "", 108.094, 12.9, "", "", "", "", 80.1}, 
 {"PRI", "North America", "Puerto Rico", "2020-06-09", 5046., 61., 142., 0., 
  1763.818, 21.322, 49.636, 0., "", "", "", "", "", "", "", 86.11, 
  2.86084*^6, 376.232, 38.2, 15.168, 9.829, 35044.67, "", 108.094, 12.9, "", 
  "", "", "", 80.1}, {"PRI", "North America", "Puerto Rico", "2020-06-10", 
  5185., 139., 142., 0., 1812.405, 48.587, 49.636, 0., "", "", "", "", "", 
  "", "", 86.11, 2.86084*^6, 376.232, 38.2, 15.168, 9.829, 35044.67, "", 
  108.094, 12.9, "", "", "", "", 80.1}, {"PRI", "North America", 
  "Puerto Rico", "2020-06-11", 5329., 144., 143., 1., 1862.74, 50.335, 
  49.985, 0.35, "", "", "", "", "", "", "", 86.11, 2.86084*^6, 376.232, 38.2, 
  15.168, 9.829, 35044.67, "", 108.094, 12.9, "", "", "", "", 80.1}, 
 {"PRI", "North America", "Puerto Rico", "2020-06-12", 5352., 23., 144., 1., 
  1870.779, 8.04, 50.335, 0.35, "", "", "", "", "", "", "", 86.11, 
  2.86084*^6, 376.232, 38.2, 15.168, 9.829, 35044.67, "", 108.094, 12.9, "", 
  "", "", "", 80.1}, {"PRI", "North America", "Puerto Rico", "2020-06-13", 
  5536., 184., 146., 2., 1935.096, 64.317, 51.034, 0.699, "", "", "", "", "", 
  "", "", 86.11, 2.86084*^6, 376.232, 38.2, 15.168, 9.829, 35044.67, "", 
  108.094, 12.9, "", "", "", "", 80.1}, {"PRI", "North America", 
  "Puerto Rico", "2020-06-14", 5690., 154., 146., 0., 1988.926, 53.83, 
  51.034, 0., "", "", "", "", "", "", "", 86.11, 2.86084*^6, 376.232, 38.2, 
  15.168, 9.829, 35044.67, "", 108.094, 12.9, "", "", "", "", 80.1}, 
 {"PRI", "North America", "Puerto Rico", "2020-06-15", 5811., 121., 147., 1., 
  2031.222, 42.295, 51.384, 0.35, "", "", "", "", "", "", "", 86.11, 
  2.86084*^6, 376.232, 38.2, 15.168, 9.829, 35044.67, "", 108.094, 12.9, "", 
  "", "", "", 80.1}, {"PRI", "North America", "Puerto Rico", "2020-06-16", 
  5890., 79., 147., 0., 2058.836, 27.614, 51.384, 0., "", "", "", "", "", "", 
  "", 68.52, 2.86084*^6, 376.232, 38.2, 15.168, 9.829, 35044.67, "", 108.094, 
  12.9, "", "", "", "", 80.1}, {"PRI", "North America", "Puerto Rico", 
  "2020-06-17", 5951., 61., 147., 0., 2080.158, 21.322, 51.384, 0., "", "", 
  "", "", "", "", "", 68.52, 2.86084*^6, 376.232, 38.2, 15.168, 9.829, 
  35044.67, "", 108.094, 12.9, "", "", "", "", 80.1}, 
 {"PRI", "North America", "Puerto Rico", "2020-06-18", 6003., 52., 147., 0., 
  2098.335, 18.176, 51.384, 0., "", "", "", "", "", "", "", 68.52, 
  2.86084*^6, 376.232, 38.2, 15.168, 9.829, 35044.67, "", 108.094, 12.9, "", 
  "", "", "", 80.1}, {"PRI", "North America", "Puerto Rico", "2020-06-19", 
  6111., 108., 147., 0., 2136.086, 37.751, 51.384, 0., "", "", "", "", "", 
  "", "", 68.52, 2.86084*^6, 376.232, 38.2, 15.168, 9.829, 35044.67, "", 
  108.094, 12.9, "", "", "", "", 80.1}, {"PRI", "North America", 
  "Puerto Rico", "2020-06-20", 6111., 0., 147., 0., 2136.086, 0., 51.384, 0., 
  "", "", "", "", "", "", "", 68.52, 2.86084*^6, 376.232, 38.2, 15.168, 
  9.829, 35044.67, "", 108.094, 12.9, "", "", "", "", 80.1}, 
 {"PRI", "North America", "Puerto Rico", "2020-06-21", 6463., 352., 147., 0., 
  2259.127, 123.041, 51.384, 0., "", "", "", "", "", "", "", 68.52, 
  2.86084*^6, 376.232, 38.2, 15.168, 9.829, 35044.67, "", 108.094, 12.9, "", 
  "", "", "", 80.1}, {"PRI", "North America", "Puerto Rico", "2020-06-22", 
  6525., 62., 149., 2., 2280.799, 21.672, 52.083, 0.699, "", "", "", "", "", 
  "", "", 68.52, 2.86084*^6, 376.232, 38.2, 15.168, 9.829, 35044.67, "", 
  108.094, 12.9, "", "", "", "", 80.1}, {"PRI", "North America", 
  "Puerto Rico", "2020-06-23", 6564., 39., 149., 0., 2294.431, 13.632, 
  52.083, 0., "", "", "", "", "", "", "", 68.52, 2.86084*^6, 376.232, 38.2, 
  15.168, 9.829, 35044.67, "", 108.094, 12.9, "", "", "", "", 80.1}, 
 {"PRI", "North America", "Puerto Rico", "2020-06-24", 6685., 121., 149., 0., 
  2336.726, 42.295, 52.083, 0., "", "", "", "", "", "", "", 68.52, 
  2.86084*^6, 376.232, 38.2, 15.168, 9.829, 35044.67, "", 108.094, 12.9, "", 
  "", "", "", 80.1}, {"PRI", "North America", "Puerto Rico", "2020-06-25", 
  6820., 135., 149., 0., 2383.915, 47.189, 52.083, 0., "", "", "", "", "", 
  "", "", 68.52, 2.86084*^6, 376.232, 38.2, 15.168, 9.829, 35044.67, "", 
  108.094, 12.9, "", "", "", "", 80.1}, {"PRI", "North America", 
  "Puerto Rico", "2020-06-26", 6877., 57., 151., 2., 2403.839, 19.924, 
  52.782, 0.699, "", "", "", "", "", "", "", 68.52, 2.86084*^6, 376.232, 
  38.2, 15.168, 9.829, 35044.67, "", 108.094, 12.9, "", "", "", "", 80.1}, 
 {"PRI", "North America", "Puerto Rico", "2020-06-27", 6922., 45., 151., 0., 
  2419.569, 15.73, 52.782, 0., "", "", "", "", "", "", "", 68.52, 2.86084*^6, 
  376.232, 38.2, 15.168, 9.829, 35044.67, "", 108.094, 12.9, "", "", "", "", 
  80.1}, {"PRI", "North America", "Puerto Rico", "2020-06-28", 7066., 144., 
  152., 1., 2469.904, 50.335, 53.131, 0.35, "", "", "", "", "", "", "", 
  68.52, 2.86084*^6, 376.232, 38.2, 15.168, 9.829, 35044.67, "", 108.094, 
  12.9, "", "", "", "", 80.1}, {"PRI", "North America", "Puerto Rico", 
  "2020-06-29", 7189., 123., 153., 1., 2512.898, 42.994, 53.481, 0.35, "", 
  "", "", "", "", "", "", 66.67, 2.86084*^6, 376.232, 38.2, 15.168, 9.829, 
  35044.67, "", 108.094, 12.9, "", "", "", "", 80.1}, 
 {"PRI", "North America", "Puerto Rico", "2020-06-30", 7250., 61., 153., 0., 
  2534.221, 21.322, 53.481, 0., "", "", "", "", "", "", "", 66.67, 
  2.86084*^6, 376.232, 38.2, 15.168, 9.829, 35044.67, "", 108.094, 12.9, "", 
  "", "", "", 80.1}, {"PRI", "North America", "Puerto Rico", "2020-07-01", 
  7465., 215., 153., 0., 2609.373, 75.153, 53.481, 0., "", "", "", "", "", 
  "", "", 66.67, 2.86084*^6, 376.232, 38.2, 15.168, 9.829, 35044.67, "", 
  108.094, 12.9, "", "", "", "", 80.1}, {"PRI", "North America", 
  "Puerto Rico", "2020-07-02", 7537., 72., 153., 0., 2634.541, 25.167, 
  53.481, 0., "", "", "", "", "", "", "", 66.67, 2.86084*^6, 376.232, 38.2, 
  15.168, 9.829, 35044.67, "", 108.094, 12.9, "", "", "", "", 80.1}, 
 {"PRI", "North America", "Puerto Rico", "2020-07-03", 7608., 71., 153., 0., 
  2659.359, 24.818, 53.481, 0., "", "", "", "", "", "", "", 66.67, 
  2.86084*^6, 376.232, 38.2, 15.168, 9.829, 35044.67, "", 108.094, 12.9, "", 
  "", "", "", 80.1}, {"PRI", "North America", "Puerto Rico", "2020-07-04", 
  7683., 75., 154., 1., 2685.575, 26.216, 53.83, 0.35, "", "", "", "", "", 
  "", "", 66.67, 2.86084*^6, 376.232, 38.2, 15.168, 9.829, 35044.67, "", 
  108.094, 12.9, "", "", "", "", 80.1}, {"PRI", "North America", 
  "Puerto Rico", "2020-07-05", 7687., 4., 155., 1., 2686.973, 1.398, 54.18, 
  0.35, "", "", "", "", "", "", "", 66.67, 2.86084*^6, 376.232, 38.2, 15.168, 
  9.829, 35044.67, "", 108.094, 12.9, "", "", "", "", 80.1}, 
 {"PRI", "North America", "Puerto Rico", "2020-07-06", 7916., 229., 155., 0., 
  2767.019, 80.046, 54.18, 0., "", "", "", "", "", "", "", 66.67, 2.86084*^6, 
  376.232, 38.2, 15.168, 9.829, 35044.67, "", 108.094, 12.9, "", "", "", "", 
  80.1}, {"PRI", "North America", "Puerto Rico", "2020-07-07", 8585., 669., 
  155., 0., 3000.867, 233.847, 54.18, 0., "", "", "", "", "", "", "", 66.67, 
  2.86084*^6, 376.232, 38.2, 15.168, 9.829, 35044.67, "", 108.094, 12.9, "", 
  "", "", "", 80.1}, {"PRI", "North America", "Puerto Rico", "2020-07-08", 
  8714., 129., 157., 2., 3045.959, 45.092, 54.879, 0.699, "", "", "", "", "", 
  "", "", "", 2.86084*^6, 376.232, 38.2, 15.168, 9.829, 35044.67, "", 
  108.094, 12.9, "", "", "", "", 80.1}, {"QAT", "Asia", "Qatar", 
  "2019-12-31", 0., 0., 0., 0., 0., 0., 0., 0., "", "", "", "", "", "", "", 
  "", 2.88106*^6, 227.322, 31.9, 1.307, 0.617, 116935.6, "", 176.69, 16.52, 
  0.8, 26.9, "", 1.2, 80.23}, {"QAT", "Asia", "Qatar", "2020-01-01", 0., 0., 
  0., 0., 0., 0., 0., 0., "", "", "", "", "", "", "", 0., 2.88106*^6, 
  227.322, 31.9, 1.307, 0.617, 116935.6, "", 176.69, 16.52, 0.8, 26.9, "", 
  1.2, 80.23}, {"QAT", "Asia", "Qatar", "2020-01-02", 0., 0., 0., 0., 0., 0., 
  0., 0., "", "", "", "", "", "", "", 0., 2.88106*^6, 227.322, 31.9, 1.307, 
  0.617, 116935.6, "", 176.69, 16.52, 0.8, 26.9, "", 1.2, 80.23}, 
 {"QAT", "Asia", "Qatar", "2020-01-03", 0., 0., 0., 0., 0., 0., 0., 0., "", 
  "", "", "", "", "", "", 0., 2.88106*^6, 227.322, 31.9, 1.307, 0.617, 
  116935.6, "", 176.69, 16.52, 0.8, 26.9, "", 1.2, 80.23}, 
 {"QAT", "Asia", "Qatar", "2020-01-04", 0., 0., 0., 0., 0., 0., 0., 0., "", 
  "", "", "", "", "", "", 0., 2.88106*^6, 227.322, 31.9, 1.307, 0.617, 
  116935.6, "", 176.69, 16.52, 0.8, 26.9, "", 1.2, 80.23}, 
 {"QAT", "Asia", "Qatar", "2020-01-05", 0., 0., 0., 0., 0., 0., 0., 0., "", 
  "", "", "", "", "", "", 0., 2.88106*^6, 227.322, 31.9, 1.307, 0.617, 
  116935.6, "", 176.69, 16.52, 0.8, 26.9, "", 1.2, 80.23}, 
 {"QAT", "Asia", "Qatar", "2020-01-06", 0., 0., 0., 0., 0., 0., 0., 0., "", 
  "", "", "", "", "", "", 0., 2.88106*^6, 227.322, 31.9, 1.307, 0.617, 
  116935.6, "", 176.69, 16.52, 0.8, 26.9, "", 1.2, 80.23}, 
 {"QAT", "Asia", "Qatar", "2020-01-07", 0., 0., 0., 0., 0., 0., 0., 0., "", 
  "", "", "", "", "", "", 0., 2.88106*^6, 227.322, 31.9, 1.307, 0.617, 
  116935.6, "", 176.69, 16.52, 0.8, 26.9, "", 1.2, 80.23}, 
 {"QAT", "Asia", "Qatar", "2020-01-08", 0., 0., 0., 0., 0., 0., 0., 0., "", 
  "", "", "", "", "", "", 0., 2.88106*^6, 227.322, 31.9, 1.307, 0.617, 
  116935.6, "", 176.69, 16.52, 0.8, 26.9, "", 1.2, 80.23}, 
 {"QAT", "Asia", "Qatar", "2020-01-09", 0., 0., 0., 0., 0., 0., 0., 0., "", 
  "", "", "", "", "", "", 0., 2.88106*^6, 227.322, 31.9, 1.307, 0.617, 
  116935.6, "", 176.69, 16.52, 0.8, 26.9, "", 1.2, 80.23}, 
 {"QAT", "Asia", "Qatar", "2020-01-10", 0., 0., 0., 0., 0., 0., 0., 0., "", 
  "", "", "", "", "", "", 0., 2.88106*^6, 227.322, 31.9, 1.307, 0.617, 
  116935.6, "", 176.69, 16.52, 0.8, 26.9, "", 1.2, 80.23}, 
 {"QAT", "Asia", "Qatar", "2020-01-11", 0., 0., 0., 0., 0., 0., 0., 0., "", 
  "", "", "", "", "", "", 0., 2.88106*^6, 227.322, 31.9, 1.307, 0.617, 
  116935.6, "", 176.69, 16.52, 0.8, 26.9, "", 1.2, 80.23}, 
 {"QAT", "Asia", "Qatar", "2020-01-12", 0., 0., 0., 0., 0., 0., 0., 0., "", 
  "", "", "", "", "", "", 0., 2.88106*^6, 227.322, 31.9, 1.307, 0.617, 
  116935.6, "", 176.69, 16.52, 0.8, 26.9, "", 1.2, 80.23}, 
 {"QAT", "Asia", "Qatar", "2020-01-13", 0., 0., 0., 0., 0., 0., 0., 0., "", 
  "", "", "", "", "", "", 0., 2.88106*^6, 227.322, 31.9, 1.307, 0.617, 
  116935.6, "", 176.69, 16.52, 0.8, 26.9, "", 1.2, 80.23}, 
 {"QAT", "Asia", "Qatar", "2020-01-14", 0., 0., 0., 0., 0., 0., 0., 0., "", 
  "", "", "", "", "", "", 0., 2.88106*^6, 227.322, 31.9, 1.307, 0.617, 
  116935.6, "", 176.69, 16.52, 0.8, 26.9, "", 1.2, 80.23}, 
 {"QAT", "Asia", "Qatar", "2020-01-15", 0., 0., 0., 0., 0., 0., 0., 0., "", 
  "", "", "", "", "", "", 0., 2.88106*^6, 227.322, 31.9, 1.307, 0.617, 
  116935.6, "", 176.69, 16.52, 0.8, 26.9, "", 1.2, 80.23}, 
 {"QAT", "Asia", "Qatar", "2020-01-16", 0., 0., 0., 0., 0., 0., 0., 0., "", 
  "", "", "", "", "", "", 0., 2.88106*^6, 227.322, 31.9, 1.307, 0.617, 
  116935.6, "", 176.69, 16.52, 0.8, 26.9, "", 1.2, 80.23}, 
 {"QAT", "Asia", "Qatar", "2020-01-17", 0., 0., 0., 0., 0., 0., 0., 0., "", 
  "", "", "", "", "", "", 0., 2.88106*^6, 227.322, 31.9, 1.307, 0.617, 
  116935.6, "", 176.69, 16.52, 0.8, 26.9, "", 1.2, 80.23}, 
 {"QAT", "Asia", "Qatar", "2020-01-18", 0., 0., 0., 0., 0., 0., 0., 0., "", 
  "", "", "", "", "", "", 0., 2.88106*^6, 227.322, 31.9, 1.307, 0.617, 
  116935.6, "", 176.69, 16.52, 0.8, 26.9, "", 1.2, 80.23}, 
 {"QAT", "Asia", "Qatar", "2020-01-19", 0., 0., 0., 0., 0., 0., 0., 0., "", 
  "", "", "", "", "", "", 0., 2.88106*^6, 227.322, 31.9, 1.307, 0.617, 
  116935.6, "", 176.69, 16.52, 0.8, 26.9, "", 1.2, 80.23}, 
 {"QAT", "Asia", "Qatar", "2020-01-20", 0., 0., 0., 0., 0., 0., 0., 0., "", 
  "", "", "", "", "", "", 0., 2.88106*^6, 227.322, 31.9, 1.307, 0.617, 
  116935.6, "", 176.69, 16.52, 0.8, 26.9, "", 1.2, 80.23}, 
 {"QAT", "Asia", "Qatar", "2020-01-21", 0., 0., 0., 0., 0., 0., 0., 0., "", 
  "", "", "", "", "", "", 0., 2.88106*^6, 227.322, 31.9, 1.307, 0.617, 
  116935.6, "", 176.69, 16.52, 0.8, 26.9, "", 1.2, 80.23}, 
 {"QAT", "Asia", "Qatar", "2020-01-22", 0., 0., 0., 0., 0., 0., 0., 0., "", 
  "", "", "", "", "", "", 0., 2.88106*^6, 227.322, 31.9, 1.307, 0.617, 
  116935.6, "", 176.69, 16.52, 0.8, 26.9, "", 1.2, 80.23}, 
 {"QAT", "Asia", "Qatar", "2020-01-23", 0., 0., 0., 0., 0., 0., 0., 0., "", 
  "", "", "", "", "", "", 0., 2.88106*^6, 227.322, 31.9, 1.307, 0.617, 
  116935.6, "", 176.69, 16.52, 0.8, 26.9, "", 1.2, 80.23}, 
 {"QAT", "Asia", "Qatar", "2020-01-24", 0., 0., 0., 0., 0., 0., 0., 0., "", 
  "", "", "", "", "", "", 2.78, 2.88106*^6, 227.322, 31.9, 1.307, 0.617, 
  116935.6, "", 176.69, 16.52, 0.8, 26.9, "", 1.2, 80.23}, 
 {"QAT", "Asia", "Qatar", "2020-01-25", 0., 0., 0., 0., 0., 0., 0., 0., "", 
  "", "", "", "", "", "", 2.78, 2.88106*^6, 227.322, 31.9, 1.307, 0.617, 
  116935.6, "", 176.69, 16.52, 0.8, 26.9, "", 1.2, 80.23}, 
 {"QAT", "Asia", "Qatar", "2020-01-26", 0., 0., 0., 0., 0., 0., 0., 0., "", 
  "", "", "", "", "", "", 2.78, 2.88106*^6, 227.322, 31.9, 1.307, 0.617, 
  116935.6, "", 176.69, 16.52, 0.8, 26.9, "", 1.2, 80.23}, 
 {"QAT", "Asia", "Qatar", "2020-01-27", 0., 0., 0., 0., 0., 0., 0., 0., "", 
  "", "", "", "", "", "", 2.78, 2.88106*^6, 227.322, 31.9, 1.307, 0.617, 
  116935.6, "", 176.69, 16.52, 0.8, 26.9, "", 1.2, 80.23}, 
 {"QAT", "Asia", "Qatar", "2020-01-28", 0., 0., 0., 0., 0., 0., 0., 0., "", 
  "", "", "", "", "", "", 2.78, 2.88106*^6, 227.322, 31.9, 1.307, 0.617, 
  116935.6, "", 176.69, 16.52, 0.8, 26.9, "", 1.2, 80.23}, 
 {"QAT", "Asia", "Qatar", "2020-01-29", 0., 0., 0., 0., 0., 0., 0., 0., "", 
  "", "", "", "", "", "", 2.78, 2.88106*^6, 227.322, 31.9, 1.307, 0.617, 
  116935.6, "", 176.69, 16.52, 0.8, 26.9, "", 1.2, 80.23}, 
 {"QAT", "Asia", "Qatar", "2020-01-30", 0., 0., 0., 0., 0., 0., 0., 0., "", 
  "", "", "", "", "", "", 8.33, 2.88106*^6, 227.322, 31.9, 1.307, 0.617, 
  116935.6, "", 176.69, 16.52, 0.8, 26.9, "", 1.2, 80.23}, 
 {"QAT", "Asia", "Qatar", "2020-01-31", 0., 0., 0., 0., 0., 0., 0., 0., "", 
  "", "", "", "", "", "", 8.33, 2.88106*^6, 227.322, 31.9, 1.307, 0.617, 
  116935.6, "", 176.69, 16.52, 0.8, 26.9, "", 1.2, 80.23}, 
 {"QAT", "Asia", "Qatar", "2020-02-01", 0., 0., 0., 0., 0., 0., 0., 0., "", 
  "", "", "", "", "", "", 8.33, 2.88106*^6, 227.322, 31.9, 1.307, 0.617, 
  116935.6, "", 176.69, 16.52, 0.8, 26.9, "", 1.2, 80.23}, 
 {"QAT", "Asia", "Qatar", "2020-02-02", 0., 0., 0., 0., 0., 0., 0., 0., "", 
  "", "", "", "", "", "", 8.33, 2.88106*^6, 227.322, 31.9, 1.307, 0.617, 
  116935.6, "", 176.69, 16.52, 0.8, 26.9, "", 1.2, 80.23}, 
 {"QAT", "Asia", "Qatar", "2020-02-03", 0., 0., 0., 0., 0., 0., 0., 0., "", 
  "", "", "", "", "", "", 13.89, 2.88106*^6, 227.322, 31.9, 1.307, 0.617, 
  116935.6, "", 176.69, 16.52, 0.8, 26.9, "", 1.2, 80.23}, 
 {"QAT", "Asia", "Qatar", "2020-02-04", 0., 0., 0., 0., 0., 0., 0., 0., "", 
  "", "", "", "", "", "", 13.89, 2.88106*^6, 227.322, 31.9, 1.307, 0.617, 
  116935.6, "", 176.69, 16.52, 0.8, 26.9, "", 1.2, 80.23}, 
 {"QAT", "Asia", "Qatar", "2020-02-05", 0., 0., 0., 0., 0., 0., 0., 0., "", 
  "", "", "", "", "", "", 13.89, 2.88106*^6, 227.322, 31.9, 1.307, 0.617, 
  116935.6, "", 176.69, 16.52, 0.8, 26.9, "", 1.2, 80.23}, 
 {"QAT", "Asia", "Qatar", "2020-02-06", 0., 0., 0., 0., 0., 0., 0., 0., "", 
  "", "", "", "", "", "", 13.89, 2.88106*^6, 227.322, 31.9, 1.307, 0.617, 
  116935.6, "", 176.69, 16.52, 0.8, 26.9, "", 1.2, 80.23}, 
 {"QAT", "Asia", "Qatar", "2020-02-07", 0., 0., 0., 0., 0., 0., 0., 0., "", 
  "", "", "", "", "", "", 13.89, 2.88106*^6, 227.322, 31.9, 1.307, 0.617, 
  116935.6, "", 176.69, 16.52, 0.8, 26.9, "", 1.2, 80.23}, 
 {"QAT", "Asia", "Qatar", "2020-02-08", 0., 0., 0., 0., 0., 0., 0., 0., "", 
  "", "", "", "", "", "", 13.89, 2.88106*^6, 227.322, 31.9, 1.307, 0.617, 
  116935.6, "", 176.69, 16.52, 0.8, 26.9, "", 1.2, 80.23}, 
 {"QAT", "Asia", "Qatar", "2020-02-09", 0., 0., 0., 0., 0., 0., 0., 0., "", 
  "", "", "", "", "", "", 13.89, 2.88106*^6, 227.322, 31.9, 1.307, 0.617, 
  116935.6, "", 176.69, 16.52, 0.8, 26.9, "", 1.2, 80.23}, 
 {"QAT", "Asia", "Qatar", "2020-02-10", 0., 0., 0., 0., 0., 0., 0., 0., "", 
  "", "", "", "", "", "", 13.89, 2.88106*^6, 227.322, 31.9, 1.307, 0.617, 
  116935.6, "", 176.69, 16.52, 0.8, 26.9, "", 1.2, 80.23}, 
 {"QAT", "Asia", "Qatar", "2020-02-11", 0., 0., 0., 0., 0., 0., 0., 0., "", 
  "", "", "", "", "", "", 13.89, 2.88106*^6, 227.322, 31.9, 1.307, 0.617, 
  116935.6, "", 176.69, 16.52, 0.8, 26.9, "", 1.2, 80.23}, 
 {"QAT", "Asia", "Qatar", "2020-02-12", 0., 0., 0., 0., 0., 0., 0., 0., "", 
  "", "", "", "", "", "", 13.89, 2.88106*^6, 227.322, 31.9, 1.307, 0.617, 
  116935.6, "", 176.69, 16.52, 0.8, 26.9, "", 1.2, 80.23}, 
 {"QAT", "Asia", "Qatar", "2020-02-13", 0., 0., 0., 0., 0., 0., 0., 0., "", 
  "", "", "", "", "", "", 13.89, 2.88106*^6, 227.322, 31.9, 1.307, 0.617, 
  116935.6, "", 176.69, 16.52, 0.8, 26.9, "", 1.2, 80.23}, 
 {"QAT", "Asia", "Qatar", "2020-02-14", 0., 0., 0., 0., 0., 0., 0., 0., "", 
  "", "", "", "", "", "", 13.89, 2.88106*^6, 227.322, 31.9, 1.307, 0.617, 
  116935.6, "", 176.69, 16.52, 0.8, 26.9, "", 1.2, 80.23}, 
 {"QAT", "Asia", "Qatar", "2020-02-15", 0., 0., 0., 0., 0., 0., 0., 0., "", 
  "", "", "", "", "", "", 13.89, 2.88106*^6, 227.322, 31.9, 1.307, 0.617, 
  116935.6, "", 176.69, 16.52, 0.8, 26.9, "", 1.2, 80.23}, 
 {"QAT", "Asia", "Qatar", "2020-02-16", 0., 0., 0., 0., 0., 0., 0., 0., "", 
  "", "", "", "", "", "", 13.89, 2.88106*^6, 227.322, 31.9, 1.307, 0.617, 
  116935.6, "", 176.69, 16.52, 0.8, 26.9, "", 1.2, 80.23}, 
 {"QAT", "Asia", "Qatar", "2020-02-17", 0., 0., 0., 0., 0., 0., 0., 0., "", 
  "", "", "", "", "", "", 13.89, 2.88106*^6, 227.322, 31.9, 1.307, 0.617, 
  116935.6, "", 176.69, 16.52, 0.8, 26.9, "", 1.2, 80.23}, 
 {"QAT", "Asia", "Qatar", "2020-02-18", 0., 0., 0., 0., 0., 0., 0., 0., "", 
  "", "", "", "", "", "", 13.89, 2.88106*^6, 227.322, 31.9, 1.307, 0.617, 
  116935.6, "", 176.69, 16.52, 0.8, 26.9, "", 1.2, 80.23}, 
 {"QAT", "Asia", "Qatar", "2020-02-19", 0., 0., 0., 0., 0., 0., 0., 0., "", 
  "", "", "", "", "", "", 13.89, 2.88106*^6, 227.322, 31.9, 1.307, 0.617, 
  116935.6, "", 176.69, 16.52, 0.8, 26.9, "", 1.2, 80.23}, 
 {"QAT", "Asia", "Qatar", "2020-02-20", 0., 0., 0., 0., 0., 0., 0., 0., "", 
  "", "", "", "", "", "", 13.89, 2.88106*^6, 227.322, 31.9, 1.307, 0.617, 
  116935.6, "", 176.69, 16.52, 0.8, 26.9, "", 1.2, 80.23}, 
 {"QAT", "Asia", "Qatar", "2020-02-21", 0., 0., 0., 0., 0., 0., 0., 0., "", 
  "", "", "", "", "", "", 13.89, 2.88106*^6, 227.322, 31.9, 1.307, 0.617, 
  116935.6, "", 176.69, 16.52, 0.8, 26.9, "", 1.2, 80.23}, 
 {"QAT", "Asia", "Qatar", "2020-02-22", 0., 0., 0., 0., 0., 0., 0., 0., "", 
  "", "", "", "", "", "", 13.89, 2.88106*^6, 227.322, 31.9, 1.307, 0.617, 
  116935.6, "", 176.69, 16.52, 0.8, 26.9, "", 1.2, 80.23}, 
 {"QAT", "Asia", "Qatar", "2020-02-23", 0., 0., 0., 0., 0., 0., 0., 0., "", 
  "", "", "", "", "", "", 13.89, 2.88106*^6, 227.322, 31.9, 1.307, 0.617, 
  116935.6, "", 176.69, 16.52, 0.8, 26.9, "", 1.2, 80.23}, 
 {"QAT", "Asia", "Qatar", "2020-02-24", 0., 0., 0., 0., 0., 0., 0., 0., "", 
  "", "", "", "", "", "", 13.89, 2.88106*^6, 227.322, 31.9, 1.307, 0.617, 
  116935.6, "", 176.69, 16.52, 0.8, 26.9, "", 1.2, 80.23}, 
 {"QAT", "Asia", "Qatar", "2020-02-25", 0., 0., 0., 0., 0., 0., 0., 0., "", 
  "", "", "", "", "", "", 13.89, 2.88106*^6, 227.322, 31.9, 1.307, 0.617, 
  116935.6, "", 176.69, 16.52, 0.8, 26.9, "", 1.2, 80.23}, 
 {"QAT", "Asia", "Qatar", "2020-02-26", 0., 0., 0., 0., 0., 0., 0., 0., "", 
  "", "", "", "", "", "", 13.89, 2.88106*^6, 227.322, 31.9, 1.307, 0.617, 
  116935.6, "", 176.69, 16.52, 0.8, 26.9, "", 1.2, 80.23}, 
 {"QAT", "Asia", "Qatar", "2020-02-27", 0., 0., 0., 0., 0., 0., 0., 0., "", 
  "", "", "", "", "", "", 13.89, 2.88106*^6, 227.322, 31.9, 1.307, 0.617, 
  116935.6, "", 176.69, 16.52, 0.8, 26.9, "", 1.2, 80.23}, 
 {"QAT", "Asia", "Qatar", "2020-02-28", 0., 0., 0., 0., 0., 0., 0., 0., "", 
  "", "", "", "", "", "", 13.89, 2.88106*^6, 227.322, 31.9, 1.307, 0.617, 
  116935.6, "", 176.69, 16.52, 0.8, 26.9, "", 1.2, 80.23}, 
 {"QAT", "Asia", "Qatar", "2020-02-29", 0., 0., 0., 0., 0., 0., 0., 0., "", 
  "", "", "", "", "", "", 13.89, 2.88106*^6, 227.322, 31.9, 1.307, 0.617, 
  116935.6, "", 176.69, 16.52, 0.8, 26.9, "", 1.2, 80.23}, 
 {"QAT", "Asia", "Qatar", "2020-03-01", 1., 1., 0., 0., 0.347, 0.347, 0., 0., 
  "", "", "", "", "", "", "", 13.89, 2.88106*^6, 227.322, 31.9, 1.307, 0.617, 
  116935.6, "", 176.69, 16.52, 0.8, 26.9, "", 1.2, 80.23}, 
 {"QAT", "Asia", "Qatar", "2020-03-02", 3., 2., 0., 0., 1.041, 0.694, 0., 0., 
  "", "", "", "", "", "", "", 13.89, 2.88106*^6, 227.322, 31.9, 1.307, 0.617, 
  116935.6, "", 176.69, 16.52, 0.8, 26.9, "", 1.2, 80.23}, 
 {"QAT", "Asia", "Qatar", "2020-03-04", 8., 5., 0., 0., 2.777, 1.735, 0., 0., 
  "", "", "", "", "", "", "", 13.89, 2.88106*^6, 227.322, 31.9, 1.307, 0.617, 
  116935.6, "", 176.69, 16.52, 0.8, 26.9, "", 1.2, 80.23}, 
 {"QAT", "Asia", "Qatar", "2020-03-07", 11., 3., 0., 0., 3.818, 1.041, 0., 
  0., "", "", "", "", "", "", "", 13.89, 2.88106*^6, 227.322, 31.9, 1.307, 
  0.617, 116935.6, "", 176.69, 16.52, 0.8, 26.9, "", 1.2, 80.23}, 
 {"QAT", "Asia", "Qatar", "2020-03-08", 12., 1., 0., 0., 4.165, 0.347, 0., 
  0., "", "", "", "", "", "", "", 13.89, 2.88106*^6, 227.322, 31.9, 1.307, 
  0.617, 116935.6, "", 176.69, 16.52, 0.8, 26.9, "", 1.2, 80.23}, 
 {"QAT", "Asia", "Qatar", "2020-03-09", 15., 3., 0., 0., 5.206, 1.041, 0., 
  0., "", "", "", "", "", "", "", 13.89, 2.88106*^6, 227.322, 31.9, 1.307, 
  0.617, 116935.6, "", 176.69, 16.52, 0.8, 26.9, "", 1.2, 80.23}, 
 {"QAT", "Asia", "Qatar", "2020-03-10", 18., 3., 0., 0., 6.248, 1.041, 0., 
  0., "", "", "", "", "", "", "", 25., 2.88106*^6, 227.322, 31.9, 1.307, 
  0.617, 116935.6, "", 176.69, 16.52, 0.8, 26.9, "", 1.2, 80.23}, 
 {"QAT", "Asia", "Qatar", "2020-03-11", 24., 6., 0., 0., 8.33, 2.083, 0., 0., 
  "", "", "", "", "", "", "", 25., 2.88106*^6, 227.322, 31.9, 1.307, 0.617, 
  116935.6, "", 176.69, 16.52, 0.8, 26.9, "", 1.2, 80.23}, 
 {"QAT", "Asia", "Qatar", "2020-03-12", 262., 238., 0., 0., 90.939, 82.608, 
  0., 0., "", "", "", "", "", "", "", 30.56, 2.88106*^6, 227.322, 31.9, 
  1.307, 0.617, 116935.6, "", 176.69, 16.52, 0.8, 26.9, "", 1.2, 80.23}, 
 {"QAT", "Asia", "Qatar", "2020-03-14", 320., 58., 0., 0., 111.07, 20.131, 
  0., 0., 6788., "", 2.356, "", "", "", "people tested", 30.56, 2.88106*^6, 
  227.322, 31.9, 1.307, 0.617, 116935.6, "", 176.69, 16.52, 0.8, 26.9, "", 
  1.2, 80.23}, {"QAT", "Asia", "Qatar", "2020-03-15", 337., 17., 0., 0., 
  116.971, 5.901, 0., 0., 7950., 1162., 2.759, 0.403, "", "", 
  "people tested", 41.67, 2.88106*^6, 227.322, 31.9, 1.307, 0.617, 116935.6, 
  "", 176.69, 16.52, 0.8, 26.9, "", 1.2, 80.23}, 
 {"QAT", "Asia", "Qatar", "2020-03-16", 401., 64., 0., 0., 139.185, 22.214, 
  0., 0., "", "", "", "", "", "", "people tested", 41.67, 2.88106*^6, 
  227.322, 31.9, 1.307, 0.617, 116935.6, "", 176.69, 16.52, 0.8, 26.9, "", 
  1.2, 80.23}, {"QAT", "Asia", "Qatar", "2020-03-17", 439., 38., 0., 0., 
  152.374, 13.19, 0., 0., "", "", "", "", "", "", "people tested", 61.11, 
  2.88106*^6, 227.322, 31.9, 1.307, 0.617, 116935.6, "", 176.69, 16.52, 0.8, 
  26.9, "", 1.2, 80.23}, {"QAT", "Asia", "Qatar", "2020-03-18", 442., 3., 0., 
  0., 153.416, 1.041, 0., 0., 8873., "", 3.08, "", "", "", "people tested", 
  63.89, 2.88106*^6, 227.322, 31.9, 1.307, 0.617, 116935.6, "", 176.69, 
  16.52, 0.8, 26.9, "", 1.2, 80.23}, {"QAT", "Asia", "Qatar", "2020-03-19", 
  452., 10., 0., 0., 156.887, 3.471, 0., 0., 9460., 587., 3.284, 0.204, "", 
  "", "people tested", 63.89, 2.88106*^6, 227.322, 31.9, 1.307, 0.617, 
  116935.6, "", 176.69, 16.52, 0.8, 26.9, "", 1.2, 80.23}, 
 {"QAT", "Asia", "Qatar", "2020-03-20", 460., 8., 0., 0., 159.663, 2.777, 0., 
  0., "", "", "", "", "", "", "people tested", 63.89, 2.88106*^6, 227.322, 
  31.9, 1.307, 0.617, 116935.6, "", 176.69, 16.52, 0.8, 26.9, "", 1.2, 
  80.23}, {"QAT", "Asia", "Qatar", "2020-03-21", 470., 10., 0., 0., 163.134, 
  3.471, 0., 0., 10358., "", 3.595, "", 510., 0.177, "people tested", 63.89, 
  2.88106*^6, 227.322, 31.9, 1.307, 0.617, 116935.6, "", 176.69, 16.52, 0.8, 
  26.9, "", 1.2, 80.23}, {"QAT", "Asia", "Qatar", "2020-03-22", 481., 11., 
  0., 0., 166.952, 3.818, 0., 0., 10857., 499., 3.768, 0.173, 415., 0.144, 
  "people tested", 80.56, 2.88106*^6, 227.322, 31.9, 1.307, 0.617, 116935.6, 
  "", 176.69, 16.52, 0.8, 26.9, "", 1.2, 80.23}, 
 {"QAT", "Asia", "Qatar", "2020-03-23", 494., 13., 0., 0., 171.465, 4.512, 
  0., 0., 11531., 674., 4.002, 0.234, 468., 0.162, "people tested", 80.56, 
  2.88106*^6, 227.322, 31.9, 1.307, 0.617, 116935.6, "", 176.69, 16.52, 0.8, 
  26.9, "", 1.2, 80.23}, {"QAT", "Asia", "Qatar", "2020-03-24", 501., 7., 0., 
  0., 173.894, 2.43, 0., 0., "", "", "", "", 476., 0.165, "people tested", 
  80.56, 2.88106*^6, 227.322, 31.9, 1.307, 0.617, 116935.6, "", 176.69, 
  16.52, 0.8, 26.9, "", 1.2, 80.23}, {"QAT", "Asia", "Qatar", "2020-03-25", 
  526., 25., 0., 0., 182.572, 8.677, 0., 0., 12258., "", 4.255, "", 484., 
  0.168, "people tested", 80.56, 2.88106*^6, 227.322, 31.9, 1.307, 0.617, 
  116935.6, "", 176.69, 16.52, 0.8, 26.9, "", 1.2, 80.23}, 
 {"QAT", "Asia", "Qatar", "2020-03-26", 537., 11., 0., 0., 186.39, 3.818, 0., 
  0., 13681., 1423., 4.749, 0.494, 603., 0.209, "people tested", 80.56, 
  2.88106*^6, 227.322, 31.9, 1.307, 0.617, 116935.6, "", 176.69, 16.52, 0.8, 
  26.9, "", 1.2, 80.23}, {"QAT", "Asia", "Qatar", "2020-03-27", 549., 12., 
  0., 0., 190.555, 4.165, 0., 0., 14845., 1164., 5.153, 0.404, 705., 0.245, 
  "people tested", 80.56, 2.88106*^6, 227.322, 31.9, 1.307, 0.617, 116935.6, 
  "", 176.69, 16.52, 0.8, 26.9, "", 1.2, 80.23}, 
 {"QAT", "Asia", "Qatar", "2020-03-28", 562., 13., 0., 0., 195.067, 4.512, 
  0., 0., 16582., 1737., 5.756, 0.603, 889., 0.309, "people tested", 86.11, 
  2.88106*^6, 227.322, 31.9, 1.307, 0.617, 116935.6, "", 176.69, 16.52, 0.8, 
  26.9, "", 1.2, 80.23}, {"QAT", "Asia", "Qatar", "2020-03-29", 590., 28., 
  1., 1., 204.786, 9.719, 0.347, 0.347, 18877., 2295., 6.552, 0.797, 1146., 
  0.398, "people tested", 86.11, 2.88106*^6, 227.322, 31.9, 1.307, 0.617, 
  116935.6, "", 176.69, 16.52, 0.8, 26.9, "", 1.2, 80.23}, 
 {"QAT", "Asia", "Qatar", "2020-03-30", 634., 44., 1., 0., 220.058, 15.272, 
  0.347, 0., 20058., 1181., 6.962, 0.41, 1218., 0.423, "people tested", 
  86.11, 2.88106*^6, 227.322, 31.9, 1.307, 0.617, 116935.6, "", 176.69, 
  16.52, 0.8, 26.9, "", 1.2, 80.23}, {"QAT", "Asia", "Qatar", "2020-03-31", 
  693., 59., 1., 0., 240.536, 20.479, 0.347, 0., 22394., 2336., 7.773, 0.811, 
  1500., 0.521, "people tested", 86.11, 2.88106*^6, 227.322, 31.9, 1.307, 
  0.617, 116935.6, "", 176.69, 16.52, 0.8, 26.9, "", 1.2, 80.23}, 
 {"QAT", "Asia", "Qatar", "2020-04-01", 781., 88., 2., 1., 271.081, 30.544, 
  0.694, 0.347, 24825., 2431., 8.617, 0.844, 1795., 0.623, "people tested", 
  86.11, 2.88106*^6, 227.322, 31.9, 1.307, 0.617, 116935.6, "", 176.69, 
  16.52, 0.8, 26.9, "", 1.2, 80.23}, {"QAT", "Asia", "Qatar", "2020-04-02", 
  835., 54., 2., 0., 289.824, 18.743, 0.694, 0., 26260., 1435., 9.115, 0.498, 
  1797., 0.624, "people tested", 86.11, 2.88106*^6, 227.322, 31.9, 1.307, 
  0.617, 116935.6, "", 176.69, 16.52, 0.8, 26.9, "", 1.2, 80.23}, 
 {"QAT", "Asia", "Qatar", "2020-04-03", 949., 114., 3., 1., 329.393, 39.569, 
  1.041, 0.347, 28431., 2171., 9.868, 0.754, 1941., 0.674, "people tested", 
  86.11, 2.88106*^6, 227.322, 31.9, 1.307, 0.617, 116935.6, "", 176.69, 
  16.52, 0.8, 26.9, "", 1.2, 80.23}, {"QAT", "Asia", "Qatar", "2020-04-04", 
  949., 0., 3., 0., 329.393, 0., 1.041, 0., 31951., 3520., 11.09, 1.222, 
  2196., 0.762, "people tested", 86.11, 2.88106*^6, 227.322, 31.9, 1.307, 
  0.617, 116935.6, "", 176.69, 16.52, 0.8, 26.9, "", 1.2, 80.23}, 
 {"QAT", "Asia", "Qatar", "2020-04-05", 1325., 376., 3., 0., 459.9, 130.508, 
  1.041, 0., 35757., 3806., 12.411, 1.321, 2411., 0.837, "people tested", 
  86.11, 2.88106*^6, 227.322, 31.9, 1.307, 0.617, 116935.6, "", 176.69, 
  16.52, 0.8, 26.9, "", 1.2, 80.23}, {"QAT", "Asia", "Qatar", "2020-04-06", 
  1604., 279., 4., 1., 556.74, 96.839, 1.388, 0.347, 38108., 2351., 13.227, 
  0.816, 2579., 0.895, "people tested", 86.11, 2.88106*^6, 227.322, 31.9, 
  1.307, 0.617, 116935.6, "", 176.69, 16.52, 0.8, 26.9, "", 1.2, 80.23}, 
 {"QAT", "Asia", "Qatar", "2020-04-07", 1832., 228., 4., 0., 635.877, 79.138, 
  1.388, 0., 41818., 3710., 14.515, 1.288, 2775., 0.963, "people tested", 
  86.11, 2.88106*^6, 227.322, 31.9, 1.307, 0.617, 116935.6, "", 176.69, 
  16.52, 0.8, 26.9, "", 1.2, 80.23}, {"QAT", "Asia", "Qatar", "2020-04-08", 
  2057., 225., 6., 2., 713.973, 78.096, 2.083, 0.694, "", "", "", "", 2522., 
  0.875, "people tested", 86.11, 2.88106*^6, 227.322, 31.9, 1.307, 0.617, 
  116935.6, "", 176.69, 16.52, 0.8, 26.9, "", 1.2, 80.23}, 
 {"QAT", "Asia", "Qatar", "2020-04-09", 2210., 153., 6., 0., 767.079, 53.105, 
  2.083, 0., 43144., "", 14.975, "", 2412., 0.837, "people tested", 86.11, 
  2.88106*^6, 227.322, 31.9, 1.307, 0.617, 116935.6, "", 176.69, 16.52, 0.8, 
  26.9, "", 1.2, 80.23}, {"QAT", "Asia", "Qatar", "2020-04-10", 2376., 166., 
  6., 0., 824.696, 57.618, 2.083, 0., 45339., 2195., 15.737, 0.762, 2415., 
  0.838, "people tested", 86.11, 2.88106*^6, 227.322, 31.9, 1.307, 0.617, 
  116935.6, "", 176.69, 16.52, 0.8, 26.9, "", 1.2, 80.23}, 
 {"QAT", "Asia", "Qatar", "2020-04-11", 2512., 136., 6., 0., 871.901, 47.205, 
  2.083, 0., 47751., 2412., 16.574, 0.837, 2257., 0.783, "people tested", 
  86.11, 2.88106*^6, 227.322, 31.9, 1.307, 0.617, 116935.6, "", 176.69, 
  16.52, 0.8, 26.9, "", 1.2, 80.23}, {"QAT", "Asia", "Qatar", "2020-04-12", 
  2728., 216., 6., 0., 946.874, 74.972, 2.083, 0., 49102., 1351., 17.043, 
  0.469, 1906., 0.662, "people tested", 86.11, 2.88106*^6, 227.322, 31.9, 
  1.307, 0.617, 116935.6, "", 176.69, 16.52, 0.8, 26.9, "", 1.2, 80.23}, 
 {"QAT", "Asia", "Qatar", "2020-04-13", 2979., 251., 7., 1., 1033.994, 
  87.121, 2.43, 0.347, 50828., 1726., 17.642, 0.599, 1817., 0.631, 
  "people tested", 86.11, 2.88106*^6, 227.322, 31.9, 1.307, 0.617, 116935.6, 
  "", 176.69, 16.52, 0.8, 26.9, "", 1.2, 80.23}, 
 {"QAT", "Asia", "Qatar", "2020-04-14", 3231., 252., 7., 0., 1121.462, 
  87.468, 2.43, 0., 52622., 1794., 18.265, 0.623, 1543., 0.536, 
  "people tested", 86.11, 2.88106*^6, 227.322, 31.9, 1.307, 0.617, 116935.6, 
  "", 176.69, 16.52, 0.8, 26.9, "", 1.2, 80.23}, 
 {"QAT", "Asia", "Qatar", "2020-04-15", 3428., 197., 7., 0., 1189.84, 68.378, 
  2.43, 0., 54484., 1862., 18.911, 0.646, 1715., 0.595, "people tested", 
  86.11, 2.88106*^6, 227.322, 31.9, 1.307, 0.617, 116935.6, "", 176.69, 
  16.52, 0.8, 26.9, "", 1.2, 80.23}, {"QAT", "Asia", "Qatar", "2020-04-16", 
  3711., 283., 7., 0., 1288.068, 98.228, 2.43, 0., 56381., 1897., 19.57, 
  0.658, 1891., 0.656, "people tested", 86.11, 2.88106*^6, 227.322, 31.9, 
  1.307, 0.617, 116935.6, "", 176.69, 16.52, 0.8, 26.9, "", 1.2, 80.23}, 
 {"QAT", "Asia", "Qatar", "2020-04-17", 4103., 392., 7., 0., 1424.129, 
  136.061, 2.43, 0., 58328., 1947., 20.245, 0.676, 1856., 0.644, 
  "people tested", 86.11, 2.88106*^6, 227.322, 31.9, 1.307, 0.617, 116935.6, 
  "", 176.69, 16.52, 0.8, 26.9, "", 1.2, 80.23}, 
 {"QAT", "Asia", "Qatar", "2020-04-18", 4663., 560., 7., 0., 1618.502, 
  194.373, 2.43, 0., 60139., 1811., 20.874, 0.629, 1770., 0.614, 
  "people tested", 86.11, 2.88106*^6, 227.322, 31.9, 1.307, 0.617, 116935.6, 
  "", 176.69, 16.52, 0.8, 26.9, "", 1.2, 80.23}, 
 {"QAT", "Asia", "Qatar", "2020-04-19", 5008., 345., 8., 1., 1738.249, 
  119.748, 2.777, 0.347, 62538., 2399., 21.707, 0.833, 1919., 0.666, 
  "people tested", 86.11, 2.88106*^6, 227.322, 31.9, 1.307, 0.617, 116935.6, 
  "", 176.69, 16.52, 0.8, 26.9, "", 1.2, 80.23}, 
 {"QAT", "Asia", "Qatar", "2020-04-20", 5448., 440., 8., 0., 1890.971, 
  152.722, 2.777, 0., 64620., 2082., 22.429, 0.723, 1970., 0.684, 
  "people tested", 86.11, 2.88106*^6, 227.322, 31.9, 1.307, 0.617, 116935.6, 
  "", 176.69, 16.52, 0.8, 26.9, "", 1.2, 80.23}, 
 {"QAT", "Asia", "Qatar", "2020-04-21", 6015., 567., 9., 1., 2087.773, 
  196.803, 3.124, 0.347, 66725., 2105., 23.16, 0.731, 2015., 0.699, 
  "people tested", 86.11, 2.88106*^6, 227.322, 31.9, 1.307, 0.617, 116935.6, 
  "", 176.69, 16.52, 0.8, 26.9, "", 1.2, 80.23}, 
 {"QAT", "Asia", "Qatar", "2020-04-22", 6533., 518., 9., 0., 2267.568, 
  179.795, 3.124, 0., 70012., 3287., 24.301, 1.141, 2218., 0.77, 
  "people tested", 83.33, 2.88106*^6, 227.322, 31.9, 1.307, 0.617, 116935.6, 
  "", 176.69, 16.52, 0.8, 26.9, "", 1.2, 80.23}, 
 {"QAT", "Asia", "Qatar", "2020-04-23", 7141., 608., 10., 1., 2478.602, 
  211.033, 3.471, 0.347, 73457., 3445., 25.497, 1.196, 2439., 0.847, 
  "people tested", 83.33, 2.88106*^6, 227.322, 31.9, 1.307, 0.617, 116935.6, 
  "", 176.69, 16.52, 0.8, 26.9, "", 1.2, 80.23}, 
 {"QAT", "Asia", "Qatar", "2020-04-24", 7764., 623., 10., 0., 2694.841, 
  216.24, 3.471, 0., 75888., 2431., 26.34, 0.844, 2509., 0.871, 
  "people tested", 83.33, 2.88106*^6, 227.322, 31.9, 1.307, 0.617, 116935.6, 
  "", 176.69, 16.52, 0.8, 26.9, "", 1.2, 80.23}, 
 {"QAT", "Asia", "Qatar", "2020-04-25", 8525., 761., 10., 0., 2958.98, 
  264.139, 3.471, 0., 79705., 3817., 27.665, 1.325, 2795., 0.97, 
  "people tested", 83.33, 2.88106*^6, 227.322, 31.9, 1.307, 0.617, 116935.6, 
  "", 176.69, 16.52, 0.8, 26.9, "", 1.2, 80.23}, 
 {"QAT", "Asia", "Qatar", "2020-04-26", 9358., 833., 10., 0., 3248.11, 
  289.13, 3.471, 0., 82289., 2584., 28.562, 0.897, 2822., 0.98, 
  "people tested", 83.33, 2.88106*^6, 227.322, 31.9, 1.307, 0.617, 116935.6, 
  "", 176.69, 16.52, 0.8, 26.9, "", 1.2, 80.23}, 
 {"QAT", "Asia", "Qatar", "2020-04-27", 10287., 929., 10., 0., 3570.561, 
  322.451, 3.471, 0., 85709., 3420., 29.749, 1.187, 3013., 1.046, 
  "people tested", 83.33, 2.88106*^6, 227.322, 31.9, 1.307, 0.617, 116935.6, 
  "", 176.69, 16.52, 0.8, 26.9, "", 1.2, 80.23}, 
 {"QAT", "Asia", "Qatar", "2020-04-28", 11244., 957., 10., 0., 3902.73, 
  332.169, 3.471, 0., 88607., 2898., 30.755, 1.006, 3126., 1.085, 
  "people tested", 83.33, 2.88106*^6, 227.322, 31.9, 1.307, 0.617, 116935.6, 
  "", 176.69, 16.52, 0.8, 26.9, "", 1.2, 80.23}, 
 {"QAT", "Asia", "Qatar", "2020-04-29", 11921., 677., 10., 0., 4137.713, 
  234.983, 3.471, 0., 91415., 2808., 31.73, 0.975, 3058., 1.061, 
  "people tested", 83.33, 2.88106*^6, 227.322, 31.9, 1.307, 0.617, 116935.6, 
  "", 176.69, 16.52, 0.8, 26.9, "", 1.2, 80.23}, 
 {"QAT", "Asia", "Qatar", "2020-04-30", 12564., 643., 10., 0., 4360.895, 
  223.182, 3.471, 0., 94500., 3085., 32.8, 1.071, 3006., 1.043, 
  "people tested", 83.33, 2.88106*^6, 227.322, 31.9, 1.307, 0.617, 116935.6, 
  "", 176.69, 16.52, 0.8, 26.9, "", 1.2, 80.23}, 
 {"QAT", "Asia", "Qatar", "2020-05-01", 13409., 845., 10., 0., 4654.19, 
  293.295, 3.471, 0., 97726., 3226., 33.92, 1.12, 3120., 1.083, 
  "people tested", 83.33, 2.88106*^6, 227.322, 31.9, 1.307, 0.617, 116935.6, 
  "", 176.69, 16.52, 0.8, 26.9, "", 1.2, 80.23}, 
 {"QAT", "Asia", "Qatar", "2020-05-02", 14096., 687., 12., 2., 4892.644, 
  238.454, 4.165, 0.694, 101728., 4002., 35.309, 1.389, 3146., 1.092, 
  "people tested", 83.33, 2.88106*^6, 227.322, 31.9, 1.307, 0.617, 116935.6, 
  "", 176.69, 16.52, 0.8, 26.9, "", 1.2, 80.23}, 
 {"QAT", "Asia", "Qatar", "2020-05-03", 14872., 776., 12., 0., 5161.989, 
  269.345, 4.165, 0., 104435., 2707., 36.249, 0.94, 3164., 1.098, 
  "people tested", 83.33, 2.88106*^6, 227.322, 31.9, 1.307, 0.617, 116935.6, 
  "", 176.69, 16.52, 0.8, 26.9, "", 1.2, 80.23}, 
 {"QAT", "Asia", "Qatar", "2020-05-04", 15551., 679., 12., 0., 5397.666, 
  235.677, 4.165, 0., 106795., 2360., 37.068, 0.819, 3012., 1.045, 
  "people tested", 83.33, 2.88106*^6, 227.322, 31.9, 1.307, 0.617, 116935.6, 
  "", 176.69, 16.52, 0.8, 26.9, "", 1.2, 80.23}, 
 {"QAT", "Asia", "Qatar", "2020-05-05", 16191., 640., 12., 0., 5619.807, 
  222.14, 4.165, 0., 109762., 2967., 38.098, 1.03, 3022., 1.049, 
  "people tested", 83.33, 2.88106*^6, 227.322, 31.9, 1.307, 0.617, 116935.6, 
  "", 176.69, 16.52, 0.8, 26.9, "", 1.2, 80.23}, 
 {"QAT", "Asia", "Qatar", "2020-05-06", 17142., 951., 12., 0., 5949.893, 
  330.087, 4.165, 0., 112963., 3201., 39.209, 1.111, 3078., 1.068, 
  "people tested", 83.33, 2.88106*^6, 227.322, 31.9, 1.307, 0.617, 116935.6, 
  "", 176.69, 16.52, 0.8, 26.9, "", 1.2, 80.23}, 
 {"QAT", "Asia", "Qatar", "2020-05-07", 17972., 830., 12., 0., 6237.982, 
  288.088, 4.165, 0., 116495., 3532., 40.435, 1.226, 3142., 1.091, 
  "people tested", 83.33, 2.88106*^6, 227.322, 31.9, 1.307, 0.617, 116935.6, 
  "", 176.69, 16.52, 0.8, 26.9, "", 1.2, 80.23}, 
 {"QAT", "Asia", "Qatar", "2020-05-08", 18890., 918., 12., 0., 6556.615, 
  318.633, 4.165, 0., 120458., 3963., 41.81, 1.376, 3247., 1.127, 
  "people tested", 83.33, 2.88106*^6, 227.322, 31.9, 1.307, 0.617, 116935.6, 
  "", 176.69, 16.52, 0.8, 26.9, "", 1.2, 80.23}, 
 {"QAT", "Asia", "Qatar", "2020-05-09", 20201., 1311., 12., 0., 7011.655, 
  455.041, 4.165, 0., 124554., 4096., 43.232, 1.422, 3261., 1.132, 
  "people tested", 83.33, 2.88106*^6, 227.322, 31.9, 1.307, 0.617, 116935.6, 
  "", 176.69, 16.52, 0.8, 26.9, "", 1.2, 80.23}, 
 {"QAT", "Asia", "Qatar", "2020-05-10", 21331., 1130., 13., 1., 7403.872, 
  392.217, 4.512, 0.347, 127769., 3215., 44.348, 1.116, 3333., 1.157, 
  "people tested", 83.33, 2.88106*^6, 227.322, 31.9, 1.307, 0.617, 116935.6, 
  "", 176.69, 16.52, 0.8, 26.9, "", 1.2, 80.23}, 
 {"QAT", "Asia", "Qatar", "2020-05-11", 22520., 1189., 14., 1., 7816.568, 
  412.695, 4.859, 0.347, 131044., 3275., 45.485, 1.137, 3464., 1.202, 
  "people tested", 83.33, 2.88106*^6, 227.322, 31.9, 1.307, 0.617, 116935.6, 
  "", 176.69, 16.52, 0.8, 26.9, "", 1.2, 80.23}, 
 {"QAT", "Asia", "Qatar", "2020-05-12", 23623., 1103., 14., 0., 8199.413, 
  382.845, 4.859, 0., 135294., 4250., 46.96, 1.475, 3647., 1.266, 
  "people tested", 83.33, 2.88106*^6, 227.322, 31.9, 1.307, 0.617, 116935.6, 
  "", 176.69, 16.52, 0.8, 26.9, "", 1.2, 80.23}, 
 {"QAT", "Asia", "Qatar", "2020-05-13", 25149., 1526., 14., 0., 8729.079, 
  529.666, 4.859, 0., 139127., 3833., 48.29, 1.33, 3738., 1.297, 
  "people tested", 83.33, 2.88106*^6, 227.322, 31.9, 1.307, 0.617, 116935.6, 
  "", 176.69, 16.52, 0.8, 26.9, "", 1.2, 80.23}, 
 {"QAT", "Asia", "Qatar", "2020-05-14", 26539., 1390., 14., 0., 9211.54, 
  482.461, 4.859, 0., 143938., 4811., 49.96, 1.67, 3920., 1.361, 
  "people tested", 83.33, 2.88106*^6, 227.322, 31.9, 1.307, 0.617, 116935.6, 
  "", 176.69, 16.52, 0.8, 26.9, "", 1.2, 80.23}, 
 {"QAT", "Asia", "Qatar", "2020-05-15", 28272., 1733., 14., 0., 9813.055, 
  601.515, 4.859, 0., 148173., 4235., 51.43, 1.47, 3959., 1.374, 
  "people tested", 83.33, 2.88106*^6, 227.322, 31.9, 1.307, 0.617, 116935.6, 
  "", 176.69, 16.52, 0.8, 26.9, "", 1.2, 80.23}, 
 {"QAT", "Asia", "Qatar", "2020-05-16", 29425., 1153., 14., 0., 10213.255, 
  400.2, 4.859, 0., 152704., 4531., 53.003, 1.573, 4021., 1.396, 
  "people tested", 83.33, 2.88106*^6, 227.322, 31.9, 1.307, 0.617, 116935.6, 
  "", 176.69, 16.52, 0.8, 26.9, "", 1.2, 80.23}, 
 {"QAT", "Asia", "Qatar", "2020-05-17", 30972., 1547., 15., 1., 10750.21, 
  536.955, 5.206, 0.347, 157570., 4866., 54.692, 1.689, 4257., 1.478, 
  "people tested", 83.33, 2.88106*^6, 227.322, 31.9, 1.307, 0.617, 116935.6, 
  "", 176.69, 16.52, 0.8, 26.9, "", 1.2, 80.23}, 
 {"QAT", "Asia", "Qatar", "2020-05-18", 32604., 1632., 15., 0., 11316.668, 
  566.458, 5.206, 0., 161695., 4125., 56.123, 1.432, 4379., 1.52, 
  "people tested", 83.33, 2.88106*^6, 227.322, 31.9, 1.307, 0.617, 116935.6, 
  "", 176.69, 16.52, 0.8, 26.9, "", 1.2, 80.23}, 
 {"QAT", "Asia", "Qatar", "2020-05-19", 33969., 1365., 15., 0., 11790.452, 
  473.784, 5.206, 0., 166182., 4487., 57.681, 1.557, 4413., 1.532, 
  "people tested", 83.33, 2.88106*^6, 227.322, 31.9, 1.307, 0.617, 116935.6, 
  "", 176.69, 16.52, 0.8, 26.9, "", 1.2, 80.23}, 
 {"QAT", "Asia", "Qatar", "2020-05-20", 35606., 1637., 15., 0., 12358.646, 
  568.194, 5.206, 0., 170437., 4255., 59.158, 1.477, 4473., 1.553, 
  "people tested", 83.33, 2.88106*^6, 227.322, 31.9, 1.307, 0.617, 116935.6, 
  "", 176.69, 16.52, 0.8, 26.9, "", 1.2, 80.23}, 
 {"QAT", "Asia", "Qatar", "2020-05-21", 37097., 1491., 16., 1., 12876.164, 
  517.518, 5.554, 0.347, 175482., 5045., 60.909, 1.751, 4506., 1.564, 
  "people tested", 83.33, 2.88106*^6, 227.322, 31.9, 1.307, 0.617, 116935.6, 
  "", 176.69, 16.52, 0.8, 26.9, "", 1.2, 80.23}, 
 {"QAT", "Asia", "Qatar", "2020-05-22", 38651., 1554., 17., 1., 13415.548, 
  539.385, 5.901, 0.347, 180642., 5160., 62.7, 1.791, 4638., 1.61, 
  "people tested", 83.33, 2.88106*^6, 227.322, 31.9, 1.307, 0.617, 116935.6, 
  "", 176.69, 16.52, 0.8, 26.9, "", 1.2, 80.23}, 
 {"QAT", "Asia", "Qatar", "2020-05-23", 40481., 1830., 19., 2., 14050.731, 
  635.183, 6.595, 0.694, 184794., 4152., 64.141, 1.441, 4584., 1.591, 
  "people tested", 83.33, 2.88106*^6, 227.322, 31.9, 1.307, 0.617, 116935.6, 
  "", 176.69, 16.52, 0.8, 26.9, "", 1.2, 80.23}, 
 {"QAT", "Asia", "Qatar", "2020-05-24", 42213., 1732., 21., 2., 14651.899, 
  601.168, 7.289, 0.694, 188143., 3349., 65.303, 1.162, 4368., 1.516, 
  "people tested", 83.33, 2.88106*^6, 227.322, 31.9, 1.307, 0.617, 116935.6, 
  "", 176.69, 16.52, 0.8, 26.9, "", 1.2, 80.23}, 
 {"QAT", "Asia", "Qatar", "2020-05-25", 43714., 1501., 23., 2., 15172.888, 
  520.989, 7.983, 0.694, 192484., 4341., 66.81, 1.507, 4398., 1.527, 
  "people tested", 83.33, 2.88106*^6, 227.322, 31.9, 1.307, 0.617, 116935.6, 
  "", 176.69, 16.52, 0.8, 26.9, "", 1.2, 80.23}, 
 {"QAT", "Asia", "Qatar", "2020-05-26", 45465., 1751., 26., 3., 15780.65, 
  607.762, 9.024, 1.041, 196411., 3927., 68.173, 1.363, 4318., 1.499, 
  "people tested", 83.33, 2.88106*^6, 227.322, 31.9, 1.307, 0.617, 116935.6, 
  "", 176.69, 16.52, 0.8, 26.9, "", 1.2, 80.23}, 
 {"QAT", "Asia", "Qatar", "2020-05-27", 47207., 1742., 28., 2., 16385.289, 
  604.639, 9.719, 0.694, 201180., 4769., 69.828, 1.655, 4392., 1.524, 
  "people tested", 83.33, 2.88106*^6, 227.322, 31.9, 1.307, 0.617, 116935.6, 
  "", 176.69, 16.52, 0.8, 26.9, "", 1.2, 80.23}, 
 {"QAT", "Asia", "Qatar", "2020-05-28", 48947., 1740., 30., 2., 16989.233, 
  603.944, 10.413, 0.694, 207033., 5853., 71.86, 2.032, 4507., 1.564, 
  "people tested", 83.33, 2.88106*^6, 227.322, 31.9, 1.307, 0.617, 116935.6, 
  "", 176.69, 16.52, 0.8, 26.9, "", 1.2, 80.23}, 
 {"QAT", "Asia", "Qatar", "2020-05-29", 50914., 1967., 33., 3., 17671.968, 
  682.735, 11.454, 1.041, 212897., 5864., 73.895, 2.035, 4608., 1.599, 
  "people tested", 83.33, 2.88106*^6, 227.322, 31.9, 1.307, 0.617, 116935.6, 
  "", 176.69, 16.52, 0.8, 26.9, "", 1.2, 80.23}, 
 {"QAT", "Asia", "Qatar", "2020-05-30", 52907., 1993., 36., 3., 18363.727, 
  691.759, 12.495, 1.041, 217988., 5091., 75.662, 1.767, 4742., 1.646, 
  "people tested", 83.33, 2.88106*^6, 227.322, 31.9, 1.307, 0.617, 116935.6, 
  "", 176.69, 16.52, 0.8, 26.9, "", 1.2, 80.23}, 
 {"QAT", "Asia", "Qatar", "2020-05-31", 55262., 2355., 36., 0., 19181.135, 
  817.407, 12.495, 0., 222069., 4081., 77.079, 1.416, 4847., 1.682, 
  "people tested", 83.33, 2.88106*^6, 227.322, 31.9, 1.307, 0.617, 116935.6, 
  "", 176.69, 16.52, 0.8, 26.9, "", 1.2, 80.23}, 
 {"QAT", "Asia", "Qatar", "2020-06-01", 56910., 1648., 38., 2., 19753.146, 
  572.012, 13.19, 0.694, 225919., 3850., 78.415, 1.336, 4776., 1.658, 
  "people tested", 83.33, 2.88106*^6, 227.322, 31.9, 1.307, 0.617, 116935.6, 
  "", 176.69, 16.52, 0.8, 26.9, "", 1.2, 80.23}, 
 {"QAT", "Asia", "Qatar", "2020-06-02", 58433., 1523., 40., 2., 20281.771, 
  528.625, 13.884, 0.694, 231098., 5179., 80.213, 1.798, 4955., 1.72, 
  "people tested", 83.33, 2.88106*^6, 227.322, 31.9, 1.307, 0.617, 116935.6, 
  "", 176.69, 16.52, 0.8, 26.9, "", 1.2, 80.23}, 
 {"QAT", "Asia", "Qatar", "2020-06-03", 60259., 1826., 43., 3., 20915.566, 
  633.795, 14.925, 1.041, 236437., 5339., 82.066, 1.853, 5037., 1.748, 
  "people tested", 83.33, 2.88106*^6, 227.322, 31.9, 1.307, 0.617, 116935.6, 
  "", 176.69, 16.52, 0.8, 26.9, "", 1.2, 80.23}, 
 {"QAT", "Asia", "Qatar", "2020-06-04", 62160., 1901., 45., 2., 21575.392, 
  659.827, 15.619, 0.694, 241086., 4649., 83.68, 1.614, 4865., 1.689, 
  "people tested", 83.33, 2.88106*^6, 227.322, 31.9, 1.307, 0.617, 116935.6, 
  "", 176.69, 16.52, 0.8, 26.9, "", 1.2, 80.23}, 
 {"QAT", "Asia", "Qatar", "2020-06-05", 63741., 1581., 45., 0., 22124.149, 
  548.756, 15.619, 0., 246362., 5276., 85.511, 1.831, 4781., 1.659, 
  "people tested", 83.33, 2.88106*^6, 227.322, 31.9, 1.307, 0.617, 116935.6, 
  "", 176.69, 16.52, 0.8, 26.9, "", 1.2, 80.23}, 
 {"QAT", "Asia", "Qatar", "2020-06-06", 65495., 1754., 49., 4., 22732.952, 
  608.804, 17.008, 1.388, 251391., 5029., 87.256, 1.746, 4772., 1.656, 
  "people tested", 83.33, 2.88106*^6, 227.322, 31.9, 1.307, 0.617, 116935.6, 
  "", 176.69, 16.52, 0.8, 26.9, "", 1.2, 80.23}, 
 {"QAT", "Asia", "Qatar", "2020-06-07", 67195., 1700., 51., 2., 23323.013, 
  590.061, 17.702, 0.694, "", "", "", "", 4778., 1.658, "people tested", 
  83.33, 2.88106*^6, 227.322, 31.9, 1.307, 0.617, 116935.6, "", 176.69, 
  16.52, 0.8, 26.9, "", 1.2, 80.23}, {"QAT", "Asia", "Qatar", "2020-06-08", 
  68790., 1595., 54., 3., 23876.629, 553.616, 18.743, 1.041, 259646., "", 
  90.122, "", 4818., 1.672, "people tested", 83.33, 2.88106*^6, 227.322, 
  31.9, 1.307, 0.617, 116935.6, "", 176.69, 16.52, 0.8, 26.9, "", 1.2, 
  80.23}, {"QAT", "Asia", "Qatar", "2020-06-09", 70158., 1368., 57., 3., 
  24351.454, 474.825, 19.784, 1.041, 265035., 5389., 91.992, 1.87, 4848., 
  1.683, "people tested", 83.33, 2.88106*^6, 227.322, 31.9, 1.307, 0.617, 
  116935.6, "", 176.69, 16.52, 0.8, 26.9, "", 1.2, 80.23}, 
 {"QAT", "Asia", "Qatar", "2020-06-10", 71879., 1721., 62., 5., 24948.804, 
  597.35, 21.52, 1.735, 269964., 4929., 93.703, 1.711, 4790., 1.663, 
  "people tested", 83.33, 2.88106*^6, 227.322, 31.9, 1.307, 0.617, 116935.6, 
  "", 176.69, 16.52, 0.8, 26.9, "", 1.2, 80.23}, 
 {"QAT", "Asia", "Qatar", "2020-06-11", 73595., 1716., 66., 4., 25544.418, 
  595.614, 22.908, 1.388, 274793., 4829., 95.379, 1.676, 4815., 1.671, 
  "people tested", 83.33, 2.88106*^6, 227.322, 31.9, 1.307, 0.617, 116935.6, 
  "", 176.69, 16.52, 0.8, 26.9, "", 1.2, 80.23}, 
 {"QAT", "Asia", "Qatar", "2020-06-12", 75071., 1476., 69., 3., 26056.729, 
  512.311, 23.95, 1.041, 280665., 5872., 97.417, 2.038, 4900., 1.701, 
  "people tested", 83.33, 2.88106*^6, 227.322, 31.9, 1.307, 0.617, 116935.6, 
  "", 176.69, 16.52, 0.8, 26.9, "", 1.2, 80.23}, 
 {"QAT", "Asia", "Qatar", "2020-06-13", 76588., 1517., 70., 1., 26583.271, 
  526.542, 24.297, 0.347, 286830., 6165., 99.557, 2.14, 5063., 1.757, 
  "people tested", 83.33, 2.88106*^6, 227.322, 31.9, 1.307, 0.617, 116935.6, 
  "", 176.69, 16.52, 0.8, 26.9, "", 1.2, 80.23}, 
 {"QAT", "Asia", "Qatar", "2020-06-14", 78416., 1828., 70., 0., 27217.76, 
  634.489, 24.297, 0., 290714., 3884., 100.905, 1.348, 5028., 1.745, 
  "people tested", 83.33, 2.88106*^6, 227.322, 31.9, 1.307, 0.617, 116935.6, 
  "", 176.69, 16.52, 0.8, 26.9, "", 1.2, 80.23}, 
 {"QAT", "Asia", "Qatar", "2020-06-15", 79602., 1186., 73., 3., 27629.414, 
  411.654, 25.338, 1.041, 295338., 4624., 102.51, 1.605, 5099., 1.77, 
  "people tested", 80.56, 2.88106*^6, 227.322, 31.9, 1.307, 0.617, 116935.6, 
  "", 176.69, 16.52, 0.8, 26.9, "", 1.2, 80.23}, 
 {"QAT", "Asia", "Qatar", "2020-06-16", 80876., 1274., 76., 3., 28071.613, 
  442.198, 26.379, 1.041, 300499., 5161., 104.302, 1.791, 5066., 1.758, 
  "people tested", 80.56, 2.88106*^6, 227.322, 31.9, 1.307, 0.617, 116935.6, 
  "", 176.69, 16.52, 0.8, 26.9, "", 1.2, 80.23}, 
 {"QAT", "Asia", "Qatar", "2020-06-17", 82077., 1201., 80., 4., 28488.473, 
  416.86, 27.768, 1.388, 304801., 4302., 105.795, 1.493, 4977., 1.727, 
  "people tested", 80.56, 2.88106*^6, 227.322, 31.9, 1.307, 0.617, 116935.6, 
  "", 176.69, 16.52, 0.8, 26.9, "", 1.2, 80.23}, 
 {"QAT", "Asia", "Qatar", "2020-06-18", 83174., 1097., 82., 2., 28869.236, 
  380.763, 28.462, 0.694, 309670., 4869., 107.485, 1.69, 4982., 1.729, 
  "people tested", 80.56, 2.88106*^6, 227.322, 31.9, 1.307, 0.617, 116935.6, 
  "", 176.69, 16.52, 0.8, 26.9, "", 1.2, 80.23}, 
 {"QAT", "Asia", "Qatar", "2020-06-19", 84441., 1267., 86., 4., 29309.004, 
  439.769, 29.85, 1.388, 313501., 3831., 108.814, 1.33, 4691., 1.628, 
  "people tested", 80.56, 2.88106*^6, 227.322, 31.9, 1.307, 0.617, 116935.6, 
  "", 176.69, 16.52, 0.8, 26.9, "", 1.2, 80.23}, 
 {"QAT", "Asia", "Qatar", "2020-06-20", 85462., 1021., 93., 7., 29663.388, 
  354.383, 32.28, 2.43, 317694., 4193., 110.27, 1.455, 4409., 1.53, 
  "people tested", 80.56, 2.88106*^6, 227.322, 31.9, 1.307, 0.617, 116935.6, 
  "", 176.69, 16.52, 0.8, 26.9, "", 1.2, 80.23}, 
 {"QAT", "Asia", "Qatar", "2020-06-21", 86488., 1026., 94., 1., 30019.507, 
  356.119, 32.627, 0.347, 320792., 3098., 111.345, 1.075, 4297., 1.491, 
  "people tested", 80.56, 2.88106*^6, 227.322, 31.9, 1.307, 0.617, 116935.6, 
  "", 176.69, 16.52, 0.8, 26.9, "", 1.2, 80.23}, 
 {"QAT", "Asia", "Qatar", "2020-06-22", 87369., 881., 98., 4., 30325.297, 
  305.79, 34.015, 1.388, 324570., 3778., 112.656, 1.311, 4176., 1.449, 
  "people tested", 80.56, 2.88106*^6, 227.322, 31.9, 1.307, 0.617, 116935.6, 
  "", 176.69, 16.52, 0.8, 26.9, "", 1.2, 80.23}, 
 {"QAT", "Asia", "Qatar", "2020-06-23", 88403., 1034., 99., 1., 30684.193, 
  358.896, 34.362, 0.347, 328941., 4371., 114.174, 1.517, 4063., 1.41, 
  "people tested", 80.56, 2.88106*^6, 227.322, 31.9, 1.307, 0.617, 116935.6, 
  "", 176.69, 16.52, 0.8, 26.9, "", 1.2, 80.23}, 
 {"QAT", "Asia", "Qatar", "2020-06-24", 89579., 1176., 99., 0., 31092.376, 
  408.183, 34.362, 0., 333172., 4231., 115.642, 1.469, 4053., 1.407, 
  "people tested", 80.56, 2.88106*^6, 227.322, 31.9, 1.307, 0.617, 116935.6, 
  "", 176.69, 16.52, 0.8, 26.9, "", 1.2, 80.23}, 
 {"QAT", "Asia", "Qatar", "2020-06-25", 90778., 1199., 104., 5., 31508.542, 
  416.166, 36.098, 1.735, 337496., 4324., 117.143, 1.501, 3975., 1.38, 
  "people tested", 80.56, 2.88106*^6, 227.322, 31.9, 1.307, 0.617, 116935.6, 
  "", 176.69, 16.52, 0.8, 26.9, "", 1.2, 80.23}, 
 {"QAT", "Asia", "Qatar", "2020-06-26", 91838., 1060., 106., 2., 31876.462, 
  367.92, 36.792, 0.694, 341914., 4418., 118.676, 1.533, 4059., 1.409, 
  "people tested", 80.56, 2.88106*^6, 227.322, 31.9, 1.307, 0.617, 116935.6, 
  "", 176.69, 16.52, 0.8, 26.9, "", 1.2, 80.23}, 
 {"QAT", "Asia", "Qatar", "2020-06-27", 92784., 946., 109., 3., 32204.814, 
  328.351, 37.833, 1.041, 345691., 3777., 119.987, 1.311, 4000., 1.388, 
  "people tested", 80.56, 2.88106*^6, 227.322, 31.9, 1.307, 0.617, 116935.6, 
  "", 176.69, 16.52, 0.8, 26.9, "", 1.2, 80.23}, 
 {"QAT", "Asia", "Qatar", "2020-06-28", 93663., 879., 110., 1., 32509.91, 
  305.096, 38.18, 0.347, 349153., 3462., 121.189, 1.202, 4052., 1.406, 
  "people tested", 80.56, 2.88106*^6, 227.322, 31.9, 1.307, 0.617, 116935.6, 
  "", 176.69, 16.52, 0.8, 26.9, "", 1.2, 80.23}, 
 {"QAT", "Asia", "Qatar", "2020-06-29", 94413., 750., 110., 0., 32770.23, 
  260.321, 38.18, 0., 352659., 3506., 122.406, 1.217, 4013., 1.393, 
  "people tested", 80.56, 2.88106*^6, 227.322, 31.9, 1.307, 0.617, 116935.6, 
  "", 176.69, 16.52, 0.8, 26.9, "", 1.2, 80.23}, 
 {"QAT", "Asia", "Qatar", "2020-06-30", 95106., 693., 113., 3., 33010.767, 
  240.536, 39.222, 1.041, 356832., 4173., 123.854, 1.448, 3984., 1.383, 
  "people tested", 80.56, 2.88106*^6, 227.322, 31.9, 1.307, 0.617, 116935.6, 
  "", 176.69, 16.52, 0.8, 26.9, "", 1.2, 80.23}, 
 {"QAT", "Asia", "Qatar", "2020-07-01", 96088., 982., 113., 0., 33351.614, 
  340.847, 39.222, 0., 360502., 3670., 125.128, 1.274, 3904., 1.355, 
  "people tested", 80.56, 2.88106*^6, 227.322, 31.9, 1.307, 0.617, 116935.6, 
  "", 176.69, 16.52, 0.8, 26.9, "", 1.2, 80.23}, 
 {"QAT", "Asia", "Qatar", "2020-07-02", 97003., 915., 115., 2., 33669.205, 
  317.591, 39.916, 0.694, 366095., 5593., 127.07, 1.941, 4086., 1.418, 
  "people tested", 80.56, 2.88106*^6, 227.322, 31.9, 1.307, 0.617, 116935.6, 
  "", 176.69, 16.52, 0.8, 26.9, "", 1.2, 80.23}, 
 {"QAT", "Asia", "Qatar", "2020-07-03", 97897., 894., 118., 3., 33979.508, 
  310.302, 40.957, 1.041, 372005., 5910., 129.121, 2.051, 4299., 1.492, 
  "people tested", 80.56, 2.88106*^6, 227.322, 31.9, 1.307, 0.617, 116935.6, 
  "", 176.69, 16.52, 0.8, 26.9, "", 1.2, 80.23}, 
 {"QAT", "Asia", "Qatar", "2020-07-04", 98653., 756., 121., 3., 34241.911, 
  262.403, 41.998, 1.041, 376881., 4876., 130.813, 1.692, 4456., 1.547, 
  "people tested", 80.56, 2.88106*^6, 227.322, 31.9, 1.307, 0.617, 116935.6, 
  "", 176.69, 16.52, 0.8, 26.9, "", 1.2, 80.23}, 
 {"QAT", "Asia", "Qatar", "2020-07-05", 99183., 530., 123., 2., 34425.871, 
  183.96, 42.693, 0.694, 381434., 4553., 132.394, 1.58, 4612., 1.601, 
  "people tested", "", 2.88106*^6, 227.322, 31.9, 1.307, 0.617, 116935.6, "", 
  176.69, 16.52, 0.8, 26.9, "", 1.2, 80.23}, {"QAT", "Asia", "Qatar", 
  "2020-07-06", 99799., 616., 128., 5., 34639.681, 213.81, 44.428, 1.735, 
  386111., 4677., 134.017, 1.623, 4779., 1.659, "people tested", "", 
  2.88106*^6, 227.322, 31.9, 1.307, 0.617, 116935.6, "", 176.69, 16.52, 0.8, 
  26.9, "", 1.2, 80.23}, {"QAT", "Asia", "Qatar", "2020-07-07", 100345., 
  546., 133., 5., 34829.195, 189.514, 46.164, 1.735, "", "", "", "", "", "", 
  "", "", 2.88106*^6, 227.322, 31.9, 1.307, 0.617, 116935.6, "", 176.69, 
  16.52, 0.8, 26.9, "", 1.2, 80.23}, {"QAT", "Asia", "Qatar", "2020-07-08", 
  100945., 600., 134., 1., 35037.451, 208.257, 46.511, 0.347, "", "", "", "", 
  "", "", "", "", 2.88106*^6, 227.322, 31.9, 1.307, 0.617, 116935.6, "", 
  176.69, 16.52, 0.8, 26.9, "", 1.2, 80.23}, {"ROU", "Europe", "Romania", 
  "2019-12-31", 0., 0., 0., 0., 0., 0., 0., 0., "", "", "", "", "", "", "", 
  "", 1.9237682*^7, 85.129, 43., 17.85, 11.69, 23313.199, 5.7, 370.946, 9.74, 
  22.9, 37.1, "", 6.892, 76.05}, {"ROU", "Europe", "Romania", "2020-01-01", 
  0., 0., 0., 0., 0., 0., 0., 0., "", "", "", "", "", "", "", 0., 
  1.9237682*^7, 85.129, 43., 17.85, 11.69, 23313.199, 5.7, 370.946, 9.74, 
  22.9, 37.1, "", 6.892, 76.05}, {"ROU", "Europe", "Romania", "2020-01-02", 
  0., 0., 0., 0., 0., 0., 0., 0., "", "", "", "", "", "", "", 0., 
  1.9237682*^7, 85.129, 43., 17.85, 11.69, 23313.199, 5.7, 370.946, 9.74, 
  22.9, 37.1, "", 6.892, 76.05}, {"ROU", "Europe", "Romania", "2020-01-03", 
  0., 0., 0., 0., 0., 0., 0., 0., "", "", "", "", "", "", "", 0., 
  1.9237682*^7, 85.129, 43., 17.85, 11.69, 23313.199, 5.7, 370.946, 9.74, 
  22.9, 37.1, "", 6.892, 76.05}, {"ROU", "Europe", "Romania", "2020-01-04", 
  0., 0., 0., 0., 0., 0., 0., 0., "", "", "", "", "", "", "", 0., 
  1.9237682*^7, 85.129, 43., 17.85, 11.69, 23313.199, 5.7, 370.946, 9.74, 
  22.9, 37.1, "", 6.892, 76.05}, {"ROU", "Europe", "Romania", "2020-01-05", 
  0., 0., 0., 0., 0., 0., 0., 0., "", "", "", "", "", "", "", 0., 
  1.9237682*^7, 85.129, 43., 17.85, 11.69, 23313.199, 5.7, 370.946, 9.74, 
  22.9, 37.1, "", 6.892, 76.05}, {"ROU", "Europe", "Romania", "2020-01-06", 
  0., 0., 0., 0., 0., 0., 0., 0., "", "", "", "", "", "", "", 0., 
  1.9237682*^7, 85.129, 43., 17.85, 11.69, 23313.199, 5.7, 370.946, 9.74, 
  22.9, 37.1, "", 6.892, 76.05}, {"ROU", "Europe", "Romania", "2020-01-07", 
  0., 0., 0., 0., 0., 0., 0., 0., "", "", "", "", "", "", "", 0., 
  1.9237682*^7, 85.129, 43., 17.85, 11.69, 23313.199, 5.7, 370.946, 9.74, 
  22.9, 37.1, "", 6.892, 76.05}, {"ROU", "Europe", "Romania", "2020-01-08", 
  0., 0., 0., 0., 0., 0., 0., 0., "", "", "", "", "", "", "", 0., 
  1.9237682*^7, 85.129, 43., 17.85, 11.69, 23313.199, 5.7, 370.946, 9.74, 
  22.9, 37.1, "", 6.892, 76.05}, {"ROU", "Europe", "Romania", "2020-01-09", 
  0., 0., 0., 0., 0., 0., 0., 0., "", "", "", "", "", "", "", 0., 
  1.9237682*^7, 85.129, 43., 17.85, 11.69, 23313.199, 5.7, 370.946, 9.74, 
  22.9, 37.1, "", 6.892, 76.05}, {"ROU", "Europe", "Romania", "2020-01-10", 
  0., 0., 0., 0., 0., 0., 0., 0., "", "", "", "", "", "", "", 0., 
  1.9237682*^7, 85.129, 43., 17.85, 11.69, 23313.199, 5.7, 370.946, 9.74, 
  22.9, 37.1, "", 6.892, 76.05}, {"ROU", "Europe", "Romania", "2020-01-11", 
  0., 0., 0., 0., 0., 0., 0., 0., "", "", "", "", "", "", "", 0., 
  1.9237682*^7, 85.129, 43., 17.85, 11.69, 23313.199, 5.7, 370.946, 9.74, 
  22.9, 37.1, "", 6.892, 76.05}, {"ROU", "Europe", "Romania", "2020-01-12", 
  0., 0., 0., 0., 0., 0., 0., 0., "", "", "", "", "", "", "", 0., 
  1.9237682*^7, 85.129, 43., 17.85, 11.69, 23313.199, 5.7, 370.946, 9.74, 
  22.9, 37.1, "", 6.892, 76.05}, {"ROU", "Europe", "Romania", "2020-01-13", 
  0., 0., 0., 0., 0., 0., 0., 0., "", "", "", "", "", "", "", 0., 
  1.9237682*^7, 85.129, 43., 17.85, 11.69, 23313.199, 5.7, 370.946, 9.74, 
  22.9, 37.1, "", 6.892, 76.05}, {"ROU", "Europe", "Romania", "2020-01-14", 
  0., 0., 0., 0., 0., 0., 0., 0., "", "", "", "", "", "", "", 0., 
  1.9237682*^7, 85.129, 43., 17.85, 11.69, 23313.199, 5.7, 370.946, 9.74, 
  22.9, 37.1, "", 6.892, 76.05}, {"ROU", "Europe", "Romania", "2020-01-15", 
  0., 0., 0., 0., 0., 0., 0., 0., "", "", "", "", "", "", "", 0., 
  1.9237682*^7, 85.129, 43., 17.85, 11.69, 23313.199, 5.7, 370.946, 9.74, 
  22.9, 37.1, "", 6.892, 76.05}, {"ROU", "Europe", "Romania", "2020-01-16", 
  0., 0., 0., 0., 0., 0., 0., 0., "", "", "", "", "", "", "", 0., 
  1.9237682*^7, 85.129, 43., 17.85, 11.69, 23313.199, 5.7, 370.946, 9.74, 
  22.9, 37.1, "", 6.892, 76.05}, {"ROU", "Europe", "Romania", "2020-01-17", 
  0., 0., 0., 0., 0., 0., 0., 0., "", "", "", "", "", "", "", 0., 
  1.9237682*^7, 85.129, 43., 17.85, 11.69, 23313.199, 5.7, 370.946, 9.74, 
  22.9, 37.1, "", 6.892, 76.05}, {"ROU", "Europe", "Romania", "2020-01-18", 
  0., 0., 0., 0., 0., 0., 0., 0., "", "", "", "", "", "", "", 0., 
  1.9237682*^7, 85.129, 43., 17.85, 11.69, 23313.199, 5.7, 370.946, 9.74, 
  22.9, 37.1, "", 6.892, 76.05}, {"ROU", "Europe", "Romania", "2020-01-19", 
  0., 0., 0., 0., 0., 0., 0., 0., "", "", "", "", "", "", "", 0., 
  1.9237682*^7, 85.129, 43., 17.85, 11.69, 23313.199, 5.7, 370.946, 9.74, 
  22.9, 37.1, "", 6.892, 76.05}, {"ROU", "Europe", "Romania", "2020-01-20", 
  0., 0., 0., 0., 0., 0., 0., 0., "", "", "", "", "", "", "", 0., 
  1.9237682*^7, 85.129, 43., 17.85, 11.69, 23313.199, 5.7, 370.946, 9.74, 
  22.9, 37.1, "", 6.892, 76.05}, {"ROU", "Europe", "Romania", "2020-01-21", 
  0., 0., 0., 0., 0., 0., 0., 0., "", "", "", "", "", "", "", 0., 
  1.9237682*^7, 85.129, 43., 17.85, 11.69, 23313.199, 5.7, 370.946, 9.74, 
  22.9, 37.1, "", 6.892, 76.05}, {"ROU", "Europe", "Romania", "2020-01-22", 
  0., 0., 0., 0., 0., 0., 0., 0., "", "", "", "", "", "", "", 0., 
  1.9237682*^7, 85.129, 43., 17.85, 11.69, 23313.199, 5.7, 370.946, 9.74, 
  22.9, 37.1, "", 6.892, 76.05}, {"ROU", "Europe", "Romania", "2020-01-23", 
  0., 0., 0., 0., 0., 0., 0., 0., "", "", "", "", "", "", "", 0., 
  1.9237682*^7, 85.129, 43., 17.85, 11.69, 23313.199, 5.7, 370.946, 9.74, 
  22.9, 37.1, "", 6.892, 76.05}, {"ROU", "Europe", "Romania", "2020-01-24", 
  0., 0., 0., 0., 0., 0., 0., 0., "", "", "", "", "", "", "", 0., 
  1.9237682*^7, 85.129, 43., 17.85, 11.69, 23313.199, 5.7, 370.946, 9.74, 
  22.9, 37.1, "", 6.892, 76.05}, {"ROU", "Europe", "Romania", "2020-01-25", 
  0., 0., 0., 0., 0., 0., 0., 0., "", "", "", "", "", "", "", 0., 
  1.9237682*^7, 85.129, 43., 17.85, 11.69, 23313.199, 5.7, 370.946, 9.74, 
  22.9, 37.1, "", 6.892, 76.05}, {"ROU", "Europe", "Romania", "2020-01-26", 
  0., 0., 0., 0., 0., 0., 0., 0., "", "", "", "", "", "", "", 0., 
  1.9237682*^7, 85.129, 43., 17.85, 11.69, 23313.199, 5.7, 370.946, 9.74, 
  22.9, 37.1, "", 6.892, 76.05}, {"ROU", "Europe", "Romania", "2020-01-27", 
  0., 0., 0., 0., 0., 0., 0., 0., "", "", "", "", "", "", "", 2.78, 
  1.9237682*^7, 85.129, 43., 17.85, 11.69, 23313.199, 5.7, 370.946, 9.74, 
  22.9, 37.1, "", 6.892, 76.05}, {"ROU", "Europe", "Romania", "2020-01-28", 
  0., 0., 0., 0., 0., 0., 0., 0., "", "", "", "", "", "", "", 2.78, 
  1.9237682*^7, 85.129, 43., 17.85, 11.69, 23313.199, 5.7, 370.946, 9.74, 
  22.9, 37.1, "", 6.892, 76.05}, {"ROU", "Europe", "Romania", "2020-01-29", 
  0., 0., 0., 0., 0., 0., 0., 0., "", "", "", "", "", "", "", 2.78, 
  1.9237682*^7, 85.129, 43., 17.85, 11.69, 23313.199, 5.7, 370.946, 9.74, 
  22.9, 37.1, "", 6.892, 76.05}, {"ROU", "Europe", "Romania", "2020-01-30", 
  0., 0., 0., 0., 0., 0., 0., 0., "", "", "", "", "", "", "", 2.78, 
  1.9237682*^7, 85.129, 43., 17.85, 11.69, 23313.199, 5.7, 370.946, 9.74, 
  22.9, 37.1, "", 6.892, 76.05}, {"ROU", "Europe", "Romania", "2020-01-31", 
  0., 0., 0., 0., 0., 0., 0., 0., "", "", "", "", "", "", "", 2.78, 
  1.9237682*^7, 85.129, 43., 17.85, 11.69, 23313.199, 5.7, 370.946, 9.74, 
  22.9, 37.1, "", 6.892, 76.05}, {"ROU", "Europe", "Romania", "2020-02-01", 
  0., 0., 0., 0., 0., 0., 0., 0., "", "", "", "", "", "", "", 5.56, 
  1.9237682*^7, 85.129, 43., 17.85, 11.69, 23313.199, 5.7, 370.946, 9.74, 
  22.9, 37.1, "", 6.892, 76.05}, {"ROU", "Europe", "Romania", "2020-02-02", 
  0., 0., 0., 0., 0., 0., 0., 0., "", "", "", "", "", "", "", 5.56, 
  1.9237682*^7, 85.129, 43., 17.85, 11.69, 23313.199, 5.7, 370.946, 9.74, 
  22.9, 37.1, "", 6.892, 76.05}, {"ROU", "Europe", "Romania", "2020-02-03", 
  0., 0., 0., 0., 0., 0., 0., 0., "", "", "", "", "", "", "", 5.56, 
  1.9237682*^7, 85.129, 43., 17.85, 11.69, 23313.199, 5.7, 370.946, 9.74, 
  22.9, 37.1, "", 6.892, 76.05}, {"ROU", "Europe", "Romania", "2020-02-04", 
  0., 0., 0., 0., 0., 0., 0., 0., "", "", "", "", "", "", "", 5.56, 
  1.9237682*^7, 85.129, 43., 17.85, 11.69, 23313.199, 5.7, 370.946, 9.74, 
  22.9, 37.1, "", 6.892, 76.05}, {"ROU", "Europe", "Romania", "2020-02-05", 
  0., 0., 0., 0., 0., 0., 0., 0., "", "", "", "", "", "", "", 5.56, 
  1.9237682*^7, 85.129, 43., 17.85, 11.69, 23313.199, 5.7, 370.946, 9.74, 
  22.9, 37.1, "", 6.892, 76.05}, {"ROU", "Europe", "Romania", "2020-02-06", 
  0., 0., 0., 0., 0., 0., 0., 0., "", "", "", "", "", "", "", 5.56, 
  1.9237682*^7, 85.129, 43., 17.85, 11.69, 23313.199, 5.7, 370.946, 9.74, 
  22.9, 37.1, "", 6.892, 76.05}, {"ROU", "Europe", "Romania", "2020-02-07", 
  0., 0., 0., 0., 0., 0., 0., 0., "", "", "", "", "", "", "", 5.56, 
  1.9237682*^7, 85.129, 43., 17.85, 11.69, 23313.199, 5.7, 370.946, 9.74, 
  22.9, 37.1, "", 6.892, 76.05}, {"ROU", "Europe", "Romania", "2020-02-08", 
  0., 0., 0., 0., 0., 0., 0., 0., "", "", "", "", "", "", "", 5.56, 
  1.9237682*^7, 85.129, 43., 17.85, 11.69, 23313.199, 5.7, 370.946, 9.74, 
  22.9, 37.1, "", 6.892, 76.05}, {"ROU", "Europe", "Romania", "2020-02-09", 
  0., 0., 0., 0., 0., 0., 0., 0., "", "", "", "", "", "", "", 5.56, 
  1.9237682*^7, 85.129, 43., 17.85, 11.69, 23313.199, 5.7, 370.946, 9.74, 
  22.9, 37.1, "", 6.892, 76.05}, {"ROU", "Europe", "Romania", "2020-02-10", 
  0., 0., 0., 0., 0., 0., 0., 0., "", "", "", "", "", "", "", 5.56, 
  1.9237682*^7, 85.129, 43., 17.85, 11.69, 23313.199, 5.7, 370.946, 9.74, 
  22.9, 37.1, "", 6.892, 76.05}, {"ROU", "Europe", "Romania", "2020-02-11", 
  0., 0., 0., 0., 0., 0., 0., 0., "", "", "", "", "", "", "", 5.56, 
  1.9237682*^7, 85.129, 43., 17.85, 11.69, 23313.199, 5.7, 370.946, 9.74, 
  22.9, 37.1, "", 6.892, 76.05}, {"ROU", "Europe", "Romania", "2020-02-12", 
  0., 0., 0., 0., 0., 0., 0., 0., "", "", "", "", "", "", "", 5.56, 
  1.9237682*^7, 85.129, 43., 17.85, 11.69, 23313.199, 5.7, 370.946, 9.74, 
  22.9, 37.1, "", 6.892, 76.05}, {"ROU", "Europe", "Romania", "2020-02-13", 
  0., 0., 0., 0., 0., 0., 0., 0., "", "", "", "", "", "", "", 5.56, 
  1.9237682*^7, 85.129, 43., 17.85, 11.69, 23313.199, 5.7, 370.946, 9.74, 
  22.9, 37.1, "", 6.892, 76.05}, {"ROU", "Europe", "Romania", "2020-02-14", 
  0., 0., 0., 0., 0., 0., 0., 0., "", "", "", "", "", "", "", 5.56, 
  1.9237682*^7, 85.129, 43., 17.85, 11.69, 23313.199, 5.7, 370.946, 9.74, 
  22.9, 37.1, "", 6.892, 76.05}, {"ROU", "Europe", "Romania", "2020-02-15", 
  0., 0., 0., 0., 0., 0., 0., 0., "", "", "", "", "", "", "", 5.56, 
  1.9237682*^7, 85.129, 43., 17.85, 11.69, 23313.199, 5.7, 370.946, 9.74, 
  22.9, 37.1, "", 6.892, 76.05}, {"ROU", "Europe", "Romania", "2020-02-16", 
  0., 0., 0., 0., 0., 0., 0., 0., "", "", "", "", "", "", "", 5.56, 
  1.9237682*^7, 85.129, 43., 17.85, 11.69, 23313.199, 5.7, 370.946, 9.74, 
  22.9, 37.1, "", 6.892, 76.05}, {"ROU", "Europe", "Romania", "2020-02-17", 
  0., 0., 0., 0., 0., 0., 0., 0., "", "", "", "", "", "", "", 5.56, 
  1.9237682*^7, 85.129, 43., 17.85, 11.69, 23313.199, 5.7, 370.946, 9.74, 
  22.9, 37.1, "", 6.892, 76.05}, {"ROU", "Europe", "Romania", "2020-02-18", 
  0., 0., 0., 0., 0., 0., 0., 0., "", "", "", "", "", "", "", 5.56, 
  1.9237682*^7, 85.129, 43., 17.85, 11.69, 23313.199, 5.7, 370.946, 9.74, 
  22.9, 37.1, "", 6.892, 76.05}, {"ROU", "Europe", "Romania", "2020-02-19", 
  0., 0., 0., 0., 0., 0., 0., 0., "", "", "", "", "", "", "", 5.56, 
  1.9237682*^7, 85.129, 43., 17.85, 11.69, 23313.199, 5.7, 370.946, 9.74, 
  22.9, 37.1, "", 6.892, 76.05}, {"ROU", "Europe", "Romania", "2020-02-20", 
  0., 0., 0., 0., 0., 0., 0., 0., "", "", "", "", "", "", "", 5.56, 
  1.9237682*^7, 85.129, 43., 17.85, 11.69, 23313.199, 5.7, 370.946, 9.74, 
  22.9, 37.1, "", 6.892, 76.05}, {"ROU", "Europe", "Romania", "2020-02-21", 
  0., 0., 0., 0., 0., 0., 0., 0., "", "", "", "", "", "", "", 5.56, 
  1.9237682*^7, 85.129, 43., 17.85, 11.69, 23313.199, 5.7, 370.946, 9.74, 
  22.9, 37.1, "", 6.892, 76.05}, {"ROU", "Europe", "Romania", "2020-02-22", 
  0., 0., 0., 0., 0., 0., 0., 0., "", "", "", "", "", "", "", 5.56, 
  1.9237682*^7, 85.129, 43., 17.85, 11.69, 23313.199, 5.7, 370.946, 9.74, 
  22.9, 37.1, "", 6.892, 76.05}, {"ROU", "Europe", "Romania", "2020-02-23", 
  0., 0., 0., 0., 0., 0., 0., 0., "", "", "", "", "", "", "", 5.56, 
  1.9237682*^7, 85.129, 43., 17.85, 11.69, 23313.199, 5.7, 370.946, 9.74, 
  22.9, 37.1, "", 6.892, 76.05}, {"ROU", "Europe", "Romania", "2020-02-24", 
  0., 0., 0., 0., 0., 0., 0., 0., "", "", "", "", "", "", "", 5.56, 
  1.9237682*^7, 85.129, 43., 17.85, 11.69, 23313.199, 5.7, 370.946, 9.74, 
  22.9, 37.1, "", 6.892, 76.05}, {"ROU", "Europe", "Romania", "2020-02-25", 
  0., 0., 0., 0., 0., 0., 0., 0., "", "", "", "", "", "", "", 16.67, 
  1.9237682*^7, 85.129, 43., 17.85, 11.69, 23313.199, 5.7, 370.946, 9.74, 
  22.9, 37.1, "", 6.892, 76.05}, {"ROU", "Europe", "Romania", "2020-02-26", 
  0., 0., 0., 0., 0., 0., 0., 0., "", "", "", "", "", "", "", 16.67, 
  1.9237682*^7, 85.129, 43., 17.85, 11.69, 23313.199, 5.7, 370.946, 9.74, 
  22.9, 37.1, "", 6.892, 76.05}, {"ROU", "Europe", "Romania", "2020-02-27", 
  1., 1., 0., 0., 0.052, 0.052, 0., 0., "", "", "", "", "", "", "", 19.44, 
  1.9237682*^7, 85.129, 43., 17.85, 11.69, 23313.199, 5.7, 370.946, 9.74, 
  22.9, 37.1, "", 6.892, 76.05}, {"ROU", "Europe", "Romania", "2020-02-28", 
  1., 0., 0., 0., 0.052, 0., 0., 0., "", "", "", "", "", "", "", 19.44, 
  1.9237682*^7, 85.129, 43., 17.85, 11.69, 23313.199, 5.7, 370.946, 9.74, 
  22.9, 37.1, "", 6.892, 76.05}, {"ROU", "Europe", "Romania", "2020-02-29", 
  3., 2., 0., 0., 0.156, 0.104, 0., 0., "", "", "", "", "", "", "", 19.44, 
  1.9237682*^7, 85.129, 43., 17.85, 11.69, 23313.199, 5.7, 370.946, 9.74, 
  22.9, 37.1, "", 6.892, 76.05}, {"ROU", "Europe", "Romania", "2020-03-01", 
  3., 0., 0., 0., 0.156, 0., 0., 0., "", "", "", "", "", "", "", 19.44, 
  1.9237682*^7, 85.129, 43., 17.85, 11.69, 23313.199, 5.7, 370.946, 9.74, 
  22.9, 37.1, "", 6.892, 76.05}, {"ROU", "Europe", "Romania", "2020-03-02", 
  3., 0., 0., 0., 0.156, 0., 0., 0., "", "", "", "", "", "", "", 19.44, 
  1.9237682*^7, 85.129, 43., 17.85, 11.69, 23313.199, 5.7, 370.946, 9.74, 
  22.9, 37.1, "", 6.892, 76.05}, {"ROU", "Europe", "Romania", "2020-03-04", 
  4., 1., 0., 0., 0.208, 0.052, 0., 0., "", "", "", "", "", "", "", 19.44, 
  1.9237682*^7, 85.129, 43., 17.85, 11.69, 23313.199, 5.7, 370.946, 9.74, 
  22.9, 37.1, "", 6.892, 76.05}, {"ROU", "Europe", "Romania", "2020-03-06", 
  6., 2., 0., 0., 0.312, 0.104, 0., 0., "", "", "", "", "", "", "", 19.44, 
  1.9237682*^7, 85.129, 43., 17.85, 11.69, 23313.199, 5.7, 370.946, 9.74, 
  22.9, 37.1, "", 6.892, 76.05}, {"ROU", "Europe", "Romania", "2020-03-07", 
  7., 1., 0., 0., 0.364, 0.052, 0., 0., "", "", "", "", "", "", "", 19.44, 
  1.9237682*^7, 85.129, 43., 17.85, 11.69, 23313.199, 5.7, 370.946, 9.74, 
  22.9, 37.1, "", 6.892, 76.05}, {"ROU", "Europe", "Romania", "2020-03-08", 
  13., 6., 0., 0., 0.676, 0.312, 0., 0., "", "", "", "", "", "", "", 33.33, 
  1.9237682*^7, 85.129, 43., 17.85, 11.69, 23313.199, 5.7, 370.946, 9.74, 
  22.9, 37.1, "", 6.892, 76.05}, {"ROU", "Europe", "Romania", "2020-03-09", 
  15., 2., 0., 0., 0.78, 0.104, 0., 0., "", "", "", "", "", "", "", 36.11, 
  1.9237682*^7, 85.129, 43., 17.85, 11.69, 23313.199, 5.7, 370.946, 9.74, 
  22.9, 37.1, "", 6.892, 76.05}, {"ROU", "Europe", "Romania", "2020-03-10", 
  17., 2., 0., 0., 0.884, 0.104, 0., 0., "", "", "", "", "", "", "", 36.11, 
  1.9237682*^7, 85.129, 43., 17.85, 11.69, 23313.199, 5.7, 370.946, 9.74, 
  22.9, 37.1, "", 6.892, 76.05}, {"ROU", "Europe", "Romania", "2020-03-11", 
  25., 8., 0., 0., 1.3, 0.416, 0., 0., "", "", "", "", "", "", "", 47.22, 
  1.9237682*^7, 85.129, 43., 17.85, 11.69, 23313.199, 5.7, 370.946, 9.74, 
  22.9, 37.1, "", 6.892, 76.05}, {"ROU", "Europe", "Romania", "2020-03-12", 
  45., 20., 0., 0., 2.339, 1.04, 0., 0., 1921., "", 0.1, "", "", "", 
  "tests performed", 61.11, 1.9237682*^7, 85.129, 43., 17.85, 11.69, 
  23313.199, 5.7, 370.946, 9.74, 22.9, 37.1, "", 6.892, 76.05}, 
 {"ROU", "Europe", "Romania", "2020-03-13", 64., 19., 0., 0., 3.327, 0.988, 
  0., 0., 2545., 624., 0.132, 0.032, "", "", "tests performed", 61.11, 
  1.9237682*^7, 85.129, 43., 17.85, 11.69, 23313.199, 5.7, 370.946, 9.74, 
  22.9, 37.1, "", 6.892, 76.05}, {"ROU", "Europe", "Romania", "2020-03-14", 
  89., 25., 0., 0., 4.626, 1.3, 0., 0., 2929., 384., 0.152, 0.02, "", "", 
  "tests performed", 61.11, 1.9237682*^7, 85.129, 43., 17.85, 11.69, 
  23313.199, 5.7, 370.946, 9.74, 22.9, 37.1, "", 6.892, 76.05}, 
 {"ROU", "Europe", "Romania", "2020-03-15", 113., 24., 0., 0., 5.874, 1.248, 
  0., 0., 3205., 276., 0.167, 0.014, "", "", "tests performed", 61.11, 
  1.9237682*^7, 85.129, 43., 17.85, 11.69, 23313.199, 5.7, 370.946, 9.74, 
  22.9, 37.1, "", 6.892, 76.05}, {"ROU", "Europe", "Romania", "2020-03-16", 
  139., 26., 0., 0., 7.225, 1.352, 0., 0., 3708., 503., 0.193, 0.026, "", "", 
  "tests performed", 61.11, 1.9237682*^7, 85.129, 43., 17.85, 11.69, 
  23313.199, 5.7, 370.946, 9.74, 22.9, 37.1, "", 6.892, 76.05}, 
 {"ROU", "Europe", "Romania", "2020-03-17", 184., 45., 0., 0., 9.565, 2.339, 
  0., 0., 4150., 442., 0.216, 0.023, "", "", "tests performed", 61.11, 
  1.9237682*^7, 85.129, 43., 17.85, 11.69, 23313.199, 5.7, 370.946, 9.74, 
  22.9, 37.1, "", 6.892, 76.05}, {"ROU", "Europe", "Romania", "2020-03-18", 
  217., 33., 0., 0., 11.28, 1.715, 0., 0., 4670., 520., 0.243, 0.027, "", "", 
  "tests performed", 61.11, 1.9237682*^7, 85.129, 43., 17.85, 11.69, 
  23313.199, 5.7, 370.946, 9.74, 22.9, 37.1, "", 6.892, 76.05}, 
 {"ROU", "Europe", "Romania", "2020-03-19", 260., 43., 0., 0., 13.515, 2.235, 
  0., 0., 4973., 303., 0.259, 0.016, 436., 0.023, "tests performed", 61.11, 
  1.9237682*^7, 85.129, 43., 17.85, 11.69, 23313.199, 5.7, 370.946, 9.74, 
  22.9, 37.1, "", 6.892, 76.05}, {"ROU", "Europe", "Romania", "2020-03-20", 
  277., 17., 0., 0., 14.399, 0.884, 0., 0., 8284., 3311., 0.431, 0.172, 820., 
  0.043, "tests performed", 61.11, 1.9237682*^7, 85.129, 43., 17.85, 11.69, 
  23313.199, 5.7, 370.946, 9.74, 22.9, 37.1, "", 6.892, 76.05}, 
 {"ROU", "Europe", "Romania", "2020-03-21", 308., 31., 0., 0., 16.01, 1.611, 
  0., 0., 8915., 631., 0.463, 0.033, 855., 0.044, "tests performed", 69.44, 
  1.9237682*^7, 85.129, 43., 17.85, 11.69, 23313.199, 5.7, 370.946, 9.74, 
  22.9, 37.1, "", 6.892, 76.05}, {"ROU", "Europe", "Romania", "2020-03-22", 
  367., 59., 0., 0., 19.077, 3.067, 0., 0., 9967., 1052., 0.518, 0.055, 966., 
  0.05, "tests performed", 75., 1.9237682*^7, 85.129, 43., 17.85, 11.69, 
  23313.199, 5.7, 370.946, 9.74, 22.9, 37.1, "", 6.892, 76.05}, 
 {"ROU", "Europe", "Romania", "2020-03-23", 433., 66., 2., 2., 22.508, 3.431, 
  0.104, 0.104, 11223., 1256., 0.583, 0.065, 1074., 0.056, "tests performed", 
  75., 1.9237682*^7, 85.129, 43., 17.85, 11.69, 23313.199, 5.7, 370.946, 
  9.74, 22.9, 37.1, "", 6.892, 76.05}, {"ROU", "Europe", "Romania", 
  "2020-03-24", 576., 143., 7., 5., 29.941, 7.433, 0.364, 0.26, 12624., 
  1401., 0.656, 0.073, 1211., 0.063, "tests performed", 75., 1.9237682*^7, 
  85.129, 43., 17.85, 11.69, 23313.199, 5.7, 370.946, 9.74, 22.9, 37.1, "", 
  6.892, 76.05}, {"ROU", "Europe", "Romania", "2020-03-25", 762., 186., 11., 
  4., 39.61, 9.669, 0.572, 0.208, 14466., 1842., 0.752, 0.096, 1399., 0.073, 
  "tests performed", 78.7, 1.9237682*^7, 85.129, 43., 17.85, 11.69, 
  23313.199, 5.7, 370.946, 9.74, 22.9, 37.1, "", 6.892, 76.05}, 
 {"ROU", "Europe", "Romania", "2020-03-26", 906., 144., 13., 2., 47.095, 
  7.485, 0.676, 0.104, 15998., 1532., 0.832, 0.08, 1575., 0.082, 
  "tests performed", 78.7, 1.9237682*^7, 85.129, 43., 17.85, 11.69, 
  23313.199, 5.7, 370.946, 9.74, 22.9, 37.1, "", 6.892, 76.05}, 
 {"ROU", "Europe", "Romania", "2020-03-27", 1029., 123., 17., 4., 53.489, 
  6.394, 0.884, 0.208, 17453., 1455., 0.907, 0.076, 1310., 0.068, 
  "tests performed", 78.7, 1.9237682*^7, 85.129, 43., 17.85, 11.69, 
  23313.199, 5.7, 370.946, 9.74, 22.9, 37.1, "", 6.892, 76.05}, 
 {"ROU", "Europe", "Romania", "2020-03-28", 1292., 263., 24., 7., 67.16, 
  13.671, 1.248, 0.364, 19663., 2210., 1.022, 0.115, 1535., 0.08, 
  "tests performed", 78.7, 1.9237682*^7, 85.129, 43., 17.85, 11.69, 
  23313.199, 5.7, 370.946, 9.74, 22.9, 37.1, "", 6.892, 76.05}, 
 {"ROU", "Europe", "Romania", "2020-03-29", 1452., 160., 29., 5., 75.477, 
  8.317, 1.507, 0.26, 21460., 1797., 1.116, 0.093, 1642., 0.085, 
  "tests performed", 78.7, 1.9237682*^7, 85.129, 43., 17.85, 11.69, 
  23313.199, 5.7, 370.946, 9.74, 22.9, 37.1, "", 6.892, 76.05}, 
 {"ROU", "Europe", "Romania", "2020-03-30", 1760., 308., 40., 11., 91.487, 
  16.01, 2.079, 0.572, 23103., 1643., 1.201, 0.085, 1697., 0.088, 
  "tests performed", 81.48, 1.9237682*^7, 85.129, 43., 17.85, 11.69, 
  23313.199, 5.7, 370.946, 9.74, 22.9, 37.1, "", 6.892, 76.05}, 
 {"ROU", "Europe", "Romania", "2020-03-31", 1952., 192., 44., 4., 101.468, 
  9.98, 2.287, 0.208, 24654., 1551., 1.282, 0.081, 1719., 0.089, 
  "tests performed", 87.04, 1.9237682*^7, 85.129, 43., 17.85, 11.69, 
  23313.199, 5.7, 370.946, 9.74, 22.9, 37.1, "", 6.892, 76.05}, 
 {"ROU", "Europe", "Romania", "2020-04-01", 2245., 293., 69., 25., 116.698, 
  15.231, 3.587, 1.3, 26609., 1955., 1.383, 0.102, 1735., 0.09, 
  "tests performed", 87.04, 1.9237682*^7, 85.129, 43., 17.85, 11.69, 
  23313.199, 5.7, 370.946, 9.74, 22.9, 37.1, "", 6.892, 76.05}, 
 {"ROU", "Europe", "Romania", "2020-04-02", 2460., 215., 85., 16., 127.874, 
  11.176, 4.418, 0.832, 28483., 1874., 1.481, 0.097, 1784., 0.093, 
  "tests performed", 87.04, 1.9237682*^7, 85.129, 43., 17.85, 11.69, 
  23313.199, 5.7, 370.946, 9.74, 22.9, 37.1, "", 6.892, 76.05}, 
 {"ROU", "Europe", "Romania", "2020-04-03", 2738., 278., 94., 9., 142.325, 
  14.451, 4.886, 0.468, 31657., 3174., 1.646, 0.165, 2029., 0.105, 
  "tests performed", 87.04, 1.9237682*^7, 85.129, 43., 17.85, 11.69, 
  23313.199, 5.7, 370.946, 9.74, 22.9, 37.1, "", 6.892, 76.05}, 
 {"ROU", "Europe", "Romania", "2020-04-04", 3183., 445., 133., 39., 165.457, 
  23.132, 6.914, 2.027, 36092., 4435., 1.876, 0.231, 2347., 0.122, 
  "tests performed", 87.04, 1.9237682*^7, 85.129, 43., 17.85, 11.69, 
  23313.199, 5.7, 370.946, 9.74, 22.9, 37.1, "", 6.892, 76.05}, 
 {"ROU", "Europe", "Romania", "2020-04-05", 3613., 430., 141., 8., 187.808, 
  22.352, 7.329, 0.416, 38623., 2531., 2.008, 0.132, 2452., 0.127, 
  "tests performed", 87.04, 1.9237682*^7, 85.129, 43., 17.85, 11.69, 
  23313.199, 5.7, 370.946, 9.74, 22.9, 37.1, "", 6.892, 76.05}, 
 {"ROU", "Europe", "Romania", "2020-04-06", 3864., 251., 148., 7., 200.856, 
  13.047, 7.693, 0.364, 40987., 2364., 2.131, 0.123, 2555., 0.133, 
  "tests performed", 87.04, 1.9237682*^7, 85.129, 43., 17.85, 11.69, 
  23313.199, 5.7, 370.946, 9.74, 22.9, 37.1, "", 6.892, 76.05}, 
 {"ROU", "Europe", "Romania", "2020-04-07", 4057., 193., 157., 9., 210.888, 
  10.032, 8.161, 0.468, 43578., 2591., 2.265, 0.135, 2703., 0.141, 
  "tests performed", 87.04, 1.9237682*^7, 85.129, 43., 17.85, 11.69, 
  23313.199, 5.7, 370.946, 9.74, 22.9, 37.1, "", 6.892, 76.05}, 
 {"ROU", "Europe", "Romania", "2020-04-08", 4417., 360., 182., 25., 229.601, 
  18.713, 9.461, 1.3, 47207., 3629., 2.454, 0.189, 2943., 0.153, 
  "tests performed", 87.04, 1.9237682*^7, 85.129, 43., 17.85, 11.69, 
  23313.199, 5.7, 370.946, 9.74, 22.9, 37.1, "", 6.892, 76.05}, 
 {"ROU", "Europe", "Romania", "2020-04-09", 4761., 344., 209., 27., 247.483, 
  17.882, 10.864, 1.403, 51802., 4595., 2.693, 0.239, 3331., 0.173, 
  "tests performed", 87.04, 1.9237682*^7, 85.129, 43., 17.85, 11.69, 
  23313.199, 5.7, 370.946, 9.74, 22.9, 37.1, "", 6.892, 76.05}, 
 {"ROU", "Europe", "Romania", "2020-04-10", 5202., 441., 229., 20., 270.407, 
  22.924, 11.904, 1.04, 55430., 3628., 2.881, 0.189, 3396., 0.177, 
  "tests performed", 87.04, 1.9237682*^7, 85.129, 43., 17.85, 11.69, 
  23313.199, 5.7, 370.946, 9.74, 22.9, 37.1, "", 6.892, 76.05}, 
 {"ROU", "Europe", "Romania", "2020-04-11", 5467., 265., 257., 28., 284.182, 
  13.775, 13.359, 1.455, 59272., 3842., 3.081, 0.2, 3311., 0.172, 
  "tests performed", 87.04, 1.9237682*^7, 85.129, 43., 17.85, 11.69, 
  23313.199, 5.7, 370.946, 9.74, 22.9, 37.1, "", 6.892, 76.05}, 
 {"ROU", "Europe", "Romania", "2020-04-12", 5990., 523., 282., 25., 311.368, 
  27.186, 14.659, 1.3, 62328., 3056., 3.24, 0.159, 3386., 0.176, 
  "tests performed", 87.04, 1.9237682*^7, 85.129, 43., 17.85, 11.69, 
  23313.199, 5.7, 370.946, 9.74, 22.9, 37.1, "", 6.892, 76.05}, 
 {"ROU", "Europe", "Romania", "2020-04-13", 6300., 310., 306., 24., 327.482, 
  16.114, 15.906, 1.248, 67204., 4876., 3.493, 0.253, 3745., 0.195, 
  "tests performed", 87.04, 1.9237682*^7, 85.129, 43., 17.85, 11.69, 
  23313.199, 5.7, 370.946, 9.74, 22.9, 37.1, "", 6.892, 76.05}, 
 {"ROU", "Europe", "Romania", "2020-04-14", 6633., 333., 318., 12., 344.792, 
  17.31, 16.53, 0.624, 70097., 2893., 3.644, 0.15, 3788., 0.197, 
  "tests performed", 87.04, 1.9237682*^7, 85.129, 43., 17.85, 11.69, 
  23313.199, 5.7, 370.946, 9.74, 22.9, 37.1, "", 6.892, 76.05}, 
 {"ROU", "Europe", "Romania", "2020-04-15", 6879., 246., 344., 26., 357.579, 
  12.787, 17.882, 1.352, 74827., 4730., 3.89, 0.246, 3946., 0.205, 
  "tests performed", 87.04, 1.9237682*^7, 85.129, 43., 17.85, 11.69, 
  23313.199, 5.7, 370.946, 9.74, 22.9, 37.1, "", 6.892, 76.05}, 
 {"ROU", "Europe", "Romania", "2020-04-16", 7216., 337., 372., 28., 375.097, 
  17.518, 19.337, 1.455, 79629., 4802., 4.139, 0.25, 3975., 0.207, 
  "tests performed", 87.04, 1.9237682*^7, 85.129, 43., 17.85, 11.69, 
  23313.199, 5.7, 370.946, 9.74, 22.9, 37.1, "", 6.892, 76.05}, 
 {"ROU", "Europe", "Romania", "2020-04-17", 7707., 491., 387., 15., 400.62, 
  25.523, 20.117, 0.78, 85805., 6176., 4.46, 0.321, 4339., 0.226, 
  "tests performed", 87.04, 1.9237682*^7, 85.129, 43., 17.85, 11.69, 
  23313.199, 5.7, 370.946, 9.74, 22.9, 37.1, "", 6.892, 76.05}, 
 {"ROU", "Europe", "Romania", "2020-04-18", 8067., 360., 400., 13., 419.333, 
  18.713, 20.793, 0.676, 90991., 5186., 4.73, 0.27, 4531., 0.236, 
  "tests performed", 87.04, 1.9237682*^7, 85.129, 43., 17.85, 11.69, 
  23313.199, 5.7, 370.946, 9.74, 22.9, 37.1, "", 6.892, 76.05}, 
 {"ROU", "Europe", "Romania", "2020-04-19", 8418., 351., 417., 17., 437.579, 
  18.245, 21.676, 0.884, 93611., 2620., 4.866, 0.136, 4469., 0.232, 
  "tests performed", 87.04, 1.9237682*^7, 85.129, 43., 17.85, 11.69, 
  23313.199, 5.7, 370.946, 9.74, 22.9, 37.1, "", 6.892, 76.05}, 
 {"ROU", "Europe", "Romania", "2020-04-20", 8746., 328., 434., 17., 454.629, 
  17.05, 22.56, 0.884, 98491., 4880., 5.12, 0.254, 4470., 0.232, 
  "tests performed", 87.04, 1.9237682*^7, 85.129, 43., 17.85, 11.69, 
  23313.199, 5.7, 370.946, 9.74, 22.9, 37.1, "", 6.892, 76.05}, 
 {"ROU", "Europe", "Romania", "2020-04-21", 8936., 190., 451., 17., 464.505, 
  9.876, 23.444, 0.884, 101552., 3061., 5.279, 0.159, 4494., 0.234, 
  "tests performed", 87.04, 1.9237682*^7, 85.129, 43., 17.85, 11.69, 
  23313.199, 5.7, 370.946, 9.74, 22.9, 37.1, "", 6.892, 76.05}, 
 {"ROU", "Europe", "Romania", "2020-04-22", 9242., 306., 483., 32., 480.411, 
  15.906, 25.107, 1.663, 106357., 4805., 5.529, 0.25, 4504., 0.234, 
  "tests performed", 87.04, 1.9237682*^7, 85.129, 43., 17.85, 11.69, 
  23313.199, 5.7, 370.946, 9.74, 22.9, 37.1, "", 6.892, 76.05}, 
 {"ROU", "Europe", "Romania", "2020-04-23", 9710., 468., 508., 25., 504.739, 
  24.327, 26.407, 1.3, 113336., 6979., 5.891, 0.363, 4815., 0.25, 
  "tests performed", 87.04, 1.9237682*^7, 85.129, 43., 17.85, 11.69, 
  23313.199, 5.7, 370.946, 9.74, 22.9, 37.1, "", 6.892, 76.05}, 
 {"ROU", "Europe", "Romania", "2020-04-24", 10096., 386., 527., 19., 524.803, 
  20.065, 27.394, 0.988, 121602., 8266., 6.321, 0.43, 5114., 0.266, 
  "tests performed", 87.04, 1.9237682*^7, 85.129, 43., 17.85, 11.69, 
  23313.199, 5.7, 370.946, 9.74, 22.9, 37.1, "", 6.892, 76.05}, 
 {"ROU", "Europe", "Romania", "2020-04-25", 10417., 321., 552., 25., 541.489, 
  16.686, 28.694, 1.3, 126645., 5043., 6.583, 0.262, 5093., 0.265, 
  "tests performed", 87.04, 1.9237682*^7, 85.129, 43., 17.85, 11.69, 
  23313.199, 5.7, 370.946, 9.74, 22.9, 37.1, "", 6.892, 76.05}, 
 {"ROU", "Europe", "Romania", "2020-04-26", 10635., 218., 575., 23., 552.821, 
  11.332, 29.889, 1.196, 136518., 9873., 7.096, 0.513, 6130., 0.319, 
  "tests performed", 87.04, 1.9237682*^7, 85.129, 43., 17.85, 11.69, 
  23313.199, 5.7, 370.946, 9.74, 22.9, 37.1, "", 6.892, 76.05}, 
 {"ROU", "Europe", "Romania", "2020-04-27", 11036., 401., 608., 33., 573.666, 
  20.845, 31.605, 1.715, 143834., 7316., 7.477, 0.38, 6478., 0.337, 
  "tests performed", 87.04, 1.9237682*^7, 85.129, 43., 17.85, 11.69, 
  23313.199, 5.7, 370.946, 9.74, 22.9, 37.1, "", 6.892, 76.05}, 
 {"ROU", "Europe", "Romania", "2020-04-28", 11339., 303., 631., 23., 589.416, 
  15.75, 32.8, 1.196, 150309., 6475., 7.813, 0.337, 6965., 0.362, 
  "tests performed", 87.04, 1.9237682*^7, 85.129, 43., 17.85, 11.69, 
  23313.199, 5.7, 370.946, 9.74, 22.9, 37.1, "", 6.892, 76.05}, 
 {"ROU", "Europe", "Romania", "2020-04-29", 11616., 277., 650., 19., 603.815, 
  14.399, 33.788, 0.988, 166993., 16684., 8.681, 0.867, 8662., 0.45, 
  "tests performed", 87.04, 1.9237682*^7, 85.129, 43., 17.85, 11.69, 
  23313.199, 5.7, 370.946, 9.74, 22.9, 37.1, "", 6.892, 76.05}, 
 {"ROU", "Europe", "Romania", "2020-04-30", 11978., 362., 675., 25., 622.632, 
  18.817, 35.087, 1.3, 175374., 8381., 9.116, 0.436, 8863., 0.461, 
  "tests performed", 87.04, 1.9237682*^7, 85.129, 43., 17.85, 11.69, 
  23313.199, 5.7, 370.946, 9.74, 22.9, 37.1, "", 6.892, 76.05}, 
 {"ROU", "Europe", "Romania", "2020-05-01", 12240., 262., 717., 42., 636.251, 
  13.619, 37.271, 2.183, 183688., 8314., 9.548, 0.432, 8869., 0.461, 
  "tests performed", 87.04, 1.9237682*^7, 85.129, 43., 17.85, 11.69, 
  23313.199, 5.7, 370.946, 9.74, 22.9, 37.1, "", 6.892, 76.05}, 
 {"ROU", "Europe", "Romania", "2020-05-02", 12567., 327., 744., 27., 653.249, 
  16.998, 38.674, 1.403, 190540., 6852., 9.905, 0.356, 9128., 0.474, 
  "tests performed", 87.04, 1.9237682*^7, 85.129, 43., 17.85, 11.69, 
  23313.199, 5.7, 370.946, 9.74, 22.9, 37.1, "", 6.892, 76.05}, 
 {"ROU", "Europe", "Romania", "2020-05-03", 12732., 165., 771., 27., 661.826, 
  8.577, 40.078, 1.403, 195508., 4968., 10.163, 0.258, 8427., 0.438, 
  "tests performed", 87.04, 1.9237682*^7, 85.129, 43., 17.85, 11.69, 
  23313.199, 5.7, 370.946, 9.74, 22.9, 37.1, "", 6.892, 76.05}, 
 {"ROU", "Europe", "Romania", "2020-05-04", 13163., 431., 780., 9., 684.23, 
  22.404, 40.545, 0.468, 199068., 3560., 10.348, 0.185, 7891., 0.41, 
  "tests performed", 87.04, 1.9237682*^7, 85.129, 43., 17.85, 11.69, 
  23313.199, 5.7, 370.946, 9.74, 22.9, 37.1, "", 6.892, 76.05}, 
 {"ROU", "Europe", "Romania", "2020-05-05", 13512., 349., 803., 23., 702.372, 
  18.141, 41.741, 1.196, 205842., 6774., 10.7, 0.352, 7933., 0.412, 
  "tests performed", 87.04, 1.9237682*^7, 85.129, 43., 17.85, 11.69, 
  23313.199, 5.7, 370.946, 9.74, 22.9, 37.1, "", 6.892, 76.05}, 
 {"ROU", "Europe", "Romania", "2020-05-06", 13837., 325., 827., 24., 719.265, 
  16.894, 42.989, 1.248, 217139., 11297., 11.287, 0.587, 7164., 0.372, 
  "tests performed", 87.04, 1.9237682*^7, 85.129, 43., 17.85, 11.69, 
  23313.199, 5.7, 370.946, 9.74, 22.9, 37.1, "", 6.892, 76.05}, 
 {"ROU", "Europe", "Romania", "2020-05-07", 14107., 270., 858., 31., 733.3, 
  14.035, 44.6, 1.611, 226613., 9474., 11.78, 0.492, 7320., 0.381, 
  "tests performed", 87.04, 1.9237682*^7, 85.129, 43., 17.85, 11.69, 
  23313.199, 5.7, 370.946, 9.74, 22.9, 37.1, "", 6.892, 76.05}, 
 {"ROU", "Europe", "Romania", "2020-05-08", 14499., 392., 876., 18., 753.677, 
  20.377, 45.536, 0.936, 237280., 10667., 12.334, 0.554, 7656., 0.398, 
  "tests performed", 87.04, 1.9237682*^7, 85.129, 43., 17.85, 11.69, 
  23313.199, 5.7, 370.946, 9.74, 22.9, 37.1, "", 6.892, 76.05}, 
 {"ROU", "Europe", "Romania", "2020-05-09", 14811., 312., 898., 22., 769.895, 
  16.218, 46.679, 1.144, 248056., 10776., 12.894, 0.56, 8217., 0.427, 
  "tests performed", 87.04, 1.9237682*^7, 85.129, 43., 17.85, 11.69, 
  23313.199, 5.7, 370.946, 9.74, 22.9, 37.1, "", 6.892, 76.05}, 
 {"ROU", "Europe", "Romania", "2020-05-10", 15131., 320., 926., 28., 786.529, 
  16.634, 48.135, 1.455, 256749., 8693., 13.346, 0.452, 8749., 0.455, 
  "tests performed", 87.04, 1.9237682*^7, 85.129, 43., 17.85, 11.69, 
  23313.199, 5.7, 370.946, 9.74, 22.9, 37.1, "", 6.892, 76.05}, 
 {"ROU", "Europe", "Romania", "2020-05-11", 15362., 231., 952., 26., 798.537, 
  12.008, 49.486, 1.352, 262219., 5470., 13.63, 0.284, 9022., 0.469, 
  "tests performed", 78.7, 1.9237682*^7, 85.129, 43., 17.85, 11.69, 
  23313.199, 5.7, 370.946, 9.74, 22.9, 37.1, "", 6.892, 76.05}, 
 {"ROU", "Europe", "Romania", "2020-05-12", 15588., 226., 972., 20., 810.285, 
  11.748, 50.526, 1.04, 269183., 6964., 13.992, 0.362, 9049., 0.47, 
  "tests performed", 78.7, 1.9237682*^7, 85.129, 43., 17.85, 11.69, 
  23313.199, 5.7, 370.946, 9.74, 22.9, 37.1, "", 6.892, 76.05}, 
 {"ROU", "Europe", "Romania", "2020-05-13", 15778., 190., 1002., 30., 
  820.161, 9.876, 52.085, 1.559, 277804., 8621., 14.441, 0.448, 8666., 0.45, 
  "tests performed", 78.7, 1.9237682*^7, 85.129, 43., 17.85, 11.69, 
  23313.199, 5.7, 370.946, 9.74, 22.9, 37.1, "", 6.892, 76.05}, 
 {"ROU", "Europe", "Romania", "2020-05-14", 16002., 224., 1016., 14., 
  831.805, 11.644, 52.813, 0.728, 286217., 8413., 14.878, 0.437, 8515., 
  0.443, "tests performed", 78.7, 1.9237682*^7, 85.129, 43., 17.85, 11.69, 
  23313.199, 5.7, 370.946, 9.74, 22.9, 37.1, "", 6.892, 76.05}, 
 {"ROU", "Europe", "Romania", "2020-05-15", 16247., 245., 1046., 30., 844.54, 
  12.735, 54.372, 1.559, 294601., 8384., 15.314, 0.436, 8189., 0.426, 
  "tests performed", 72.22, 1.9237682*^7, 85.129, 43., 17.85, 11.69, 
  23313.199, 5.7, 370.946, 9.74, 22.9, 37.1, "", 6.892, 76.05}, 
 {"ROU", "Europe", "Romania", "2020-05-16", 16437., 190., 1056., 10., 
  854.417, 9.876, 54.892, 0.52, 303734., 9133., 15.788, 0.475, 7954., 0.413, 
  "tests performed", 72.22, 1.9237682*^7, 85.129, 43., 17.85, 11.69, 
  23313.199, 5.7, 370.946, 9.74, 22.9, 37.1, "", 6.892, 76.05}, 
 {"ROU", "Europe", "Romania", "2020-05-17", 16704., 267., 1081., 25., 
  868.296, 13.879, 56.192, 1.3, 310407., 6673., 16.135, 0.347, 7665., 0.398, 
  "tests performed", 72.22, 1.9237682*^7, 85.129, 43., 17.85, 11.69, 
  23313.199, 5.7, 370.946, 9.74, 22.9, 37.1, "", 6.892, 76.05}, 
 {"ROU", "Europe", "Romania", "2020-05-18", 16871., 167., 1097., 16., 
  876.977, 8.681, 57.024, 0.832, 313621., 3214., 16.302, 0.167, 7343., 0.382, 
  "tests performed", 72.22, 1.9237682*^7, 85.129, 43., 17.85, 11.69, 
  23313.199, 5.7, 370.946, 9.74, 22.9, 37.1, "", 6.892, 76.05}, 
 {"ROU", "Europe", "Romania", "2020-05-19", 17036., 165., 1107., 10., 
  885.554, 8.577, 57.543, 0.52, 322074., 8453., 16.742, 0.439, 7556., 0.393, 
  "tests performed", 72.22, 1.9237682*^7, 85.129, 43., 17.85, 11.69, 
  23313.199, 5.7, 370.946, 9.74, 22.9, 37.1, "", 6.892, 76.05}, 
 {"ROU", "Europe", "Romania", "2020-05-20", 17191., 155., 1126., 19., 
  893.611, 8.057, 58.531, 0.988, 332487., 10413., 17.283, 0.541, 7812., 
  0.406, "tests performed", 72.22, 1.9237682*^7, 85.129, 43., 17.85, 11.69, 
  23313.199, 5.7, 370.946, 9.74, 22.9, 37.1, "", 6.892, 76.05}, 
 {"ROU", "Europe", "Romania", "2020-05-21", 17387., 196., 1141., 15., 
  903.799, 10.188, 59.311, 0.78, 342466., 9979., 17.802, 0.519, 8036., 0.418, 
  "tests performed", 72.22, 1.9237682*^7, 85.129, 43., 17.85, 11.69, 
  23313.199, 5.7, 370.946, 9.74, 22.9, 37.1, "", 6.892, 76.05}, 
 {"ROU", "Europe", "Romania", "2020-05-22", 17585., 198., 1151., 10., 
  914.091, 10.292, 59.83, 0.52, 352647., 10181., 18.331, 0.529, 8292., 0.431, 
  "tests performed", 72.22, 1.9237682*^7, 85.129, 43., 17.85, 11.69, 
  23313.199, 5.7, 370.946, 9.74, 22.9, 37.1, "", 6.892, 76.05}, 
 {"ROU", "Europe", "Romania", "2020-05-23", 17712., 127., 1159., 8., 920.693, 
  6.602, 60.246, 0.416, 361566., 8919., 18.795, 0.464, 8262., 0.429, 
  "tests performed", 72.22, 1.9237682*^7, 85.129, 43., 17.85, 11.69, 
  23313.199, 5.7, 370.946, 9.74, 22.9, 37.1, "", 6.892, 76.05}, 
 {"ROU", "Europe", "Romania", "2020-05-24", 17857., 145., 1170., 11., 928.23, 
  7.537, 60.818, 0.572, 368482., 6916., 19.154, 0.36, 8296., 0.431, 
  "tests performed", 72.22, 1.9237682*^7, 85.129, 43., 17.85, 11.69, 
  23313.199, 5.7, 370.946, 9.74, 22.9, 37.1, "", 6.892, 76.05}, 
 {"ROU", "Europe", "Romania", "2020-05-25", 18070., 213., 1179., 9., 939.302, 
  11.072, 61.286, 0.468, 377191., 8709., 19.607, 0.453, 9081., 0.472, 
  "tests performed", 72.22, 1.9237682*^7, 85.129, 43., 17.85, 11.69, 
  23313.199, 5.7, 370.946, 9.74, 22.9, 37.1, "", 6.892, 76.05}, 
 {"ROU", "Europe", "Romania", "2020-05-26", 18283., 213., 1197., 18., 
  950.374, 11.072, 62.222, 0.936, 385728., 8537., 20.051, 0.444, 9093., 
  0.473, "tests performed", 72.22, 1.9237682*^7, 85.129, 43., 17.85, 11.69, 
  23313.199, 5.7, 370.946, 9.74, 22.9, 37.1, "", 6.892, 76.05}, 
 {"ROU", "Europe", "Romania", "2020-05-27", 18429., 146., 1210., 13., 
  957.964, 7.589, 62.897, 0.676, 397563., 11835., 20.666, 0.615, 9297., 
  0.483, "tests performed", 72.22, 1.9237682*^7, 85.129, 43., 17.85, 11.69, 
  23313.199, 5.7, 370.946, 9.74, 22.9, 37.1, "", 6.892, 76.05}, 
 {"ROU", "Europe", "Romania", "2020-05-28", 18594., 165., 1219., 9., 966.541, 
  8.577, 63.365, 0.468, 410000., 12437., 21.312, 0.646, 9648., 0.502, 
  "tests performed", 72.22, 1.9237682*^7, 85.129, 43., 17.85, 11.69, 
  23313.199, 5.7, 370.946, 9.74, 22.9, 37.1, "", 6.892, 76.05}, 
 {"ROU", "Europe", "Romania", "2020-05-29", 18791., 197., 1229., 10., 
  976.781, 10.24, 63.885, 0.52, 421451., 11451., 21.908, 0.595, 9829., 0.511, 
  "tests performed", 72.22, 1.9237682*^7, 85.129, 43., 17.85, 11.69, 
  23313.199, 5.7, 370.946, 9.74, 22.9, 37.1, "", 6.892, 76.05}, 
 {"ROU", "Europe", "Romania", "2020-05-30", 18982., 191., 1240., 11., 
  986.709, 9.928, 64.457, 0.572, 425819., 4368., 22.135, 0.227, 9179., 0.477, 
  "tests performed", 72.22, 1.9237682*^7, 85.129, 43., 17.85, 11.69, 
  23313.199, 5.7, 370.946, 9.74, 22.9, 37.1, "", 6.892, 76.05}, 
 {"ROU", "Europe", "Romania", "2020-05-31", 19133., 151., 1253., 13., 
  994.558, 7.849, 65.133, 0.676, 439197., 13378., 22.83, 0.695, 10102., 
  0.525, "tests performed", 72.22, 1.9237682*^7, 85.129, 43., 17.85, 11.69, 
  23313.199, 5.7, 370.946, 9.74, 22.9, 37.1, "", 6.892, 76.05}, 
 {"ROU", "Europe", "Romania", "2020-06-01", 19257., 124., 1262., 9., 
  1001.004, 6.446, 65.6, 0.468, 443252., 4055., 23.041, 0.211, 9437., 0.491, 
  "tests performed", 57.41, 1.9237682*^7, 85.129, 43., 17.85, 11.69, 
  23313.199, 5.7, 370.946, 9.74, 22.9, 37.1, "", 6.892, 76.05}, 
 {"ROU", "Europe", "Romania", "2020-06-02", 19398., 141., 1279., 17., 
  1008.334, 7.329, 66.484, 0.884, "", "", "", "", 9372., 0.487, 
  "tests performed", 57.41, 1.9237682*^7, 85.129, 43., 17.85, 11.69, 
  23313.199, 5.7, 370.946, 9.74, 22.9, 37.1, "", 6.892, 76.05}, 
 {"ROU", "Europe", "Romania", "2020-06-03", 19517., 119., 1279., 0., 
  1014.519, 6.186, 66.484, 0., 459405., "", 23.88, "", 8835., 0.459, 
  "tests performed", 57.41, 1.9237682*^7, 85.129, 43., 17.85, 11.69, 
  23313.199, 5.7, 370.946, 9.74, 22.9, 37.1, "", 6.892, 76.05}, 
 {"ROU", "Europe", "Romania", "2020-06-04", 19669., 152., 1288., 9., 1022.42, 
  7.901, 66.952, 0.468, 472850., 13445., 24.579, 0.699, 8979., 0.467, 
  "tests performed", 57.41, 1.9237682*^7, 85.129, 43., 17.85, 11.69, 
  23313.199, 5.7, 370.946, 9.74, 22.9, 37.1, "", 6.892, 76.05}, 
 {"ROU", "Europe", "Romania", "2020-06-05", 19907., 238., 1299., 11., 
  1034.792, 12.372, 67.524, 0.572, 484782., 11932., 25.2, 0.62, 9047., 0.47, 
  "tests performed", 57.41, 1.9237682*^7, 85.129, 43., 17.85, 11.69, 
  23313.199, 5.7, 370.946, 9.74, 22.9, 37.1, "", 6.892, 76.05}, 
 {"ROU", "Europe", "Romania", "2020-06-06", 20103., 196., 1308., 9., 1044.98, 
  10.188, 67.992, 0.468, 496408., 11626., 25.804, 0.604, 10084., 0.524, 
  "tests performed", 57.41, 1.9237682*^7, 85.129, 43., 17.85, 11.69, 
  23313.199, 5.7, 370.946, 9.74, 22.9, 37.1, "", 6.892, 76.05}, 
 {"ROU", "Europe", "Romania", "2020-06-07", 20290., 187., 1318., 10., 
  1054.701, 9.721, 68.511, 0.52, 503200., 6792., 26.157, 0.353, 9143., 0.475, 
  "tests performed", 57.41, 1.9237682*^7, 85.129, 43., 17.85, 11.69, 
  23313.199, 5.7, 370.946, 9.74, 22.9, 37.1, "", 6.892, 76.05}, 
 {"ROU", "Europe", "Romania", "2020-06-08", 20479., 189., 1326., 8., 
  1064.525, 9.824, 68.927, 0.416, 506115., 2915., 26.309, 0.152, 8980., 
  0.467, "tests performed", 57.41, 1.9237682*^7, 85.129, 43., 17.85, 11.69, 
  23313.199, 5.7, 370.946, 9.74, 22.9, 37.1, "", 6.892, 76.05}, 
 {"ROU", "Europe", "Romania", "2020-06-09", 20604., 125., 1334., 8., 
  1071.023, 6.498, 69.343, 0.416, 511295., 5180., 26.578, 0.269, 8567., 
  0.445, "tests performed", 57.41, 1.9237682*^7, 85.129, 43., 17.85, 11.69, 
  23313.199, 5.7, 370.946, 9.74, 22.9, 37.1, "", 6.892, 76.05}, 
 {"ROU", "Europe", "Romania", "2020-06-10", 20749., 145., 1345., 11., 
  1078.56, 7.537, 69.915, 0.572, 520564., 9269., 27.06, 0.482, 8737., 0.454, 
  "tests performed", 57.41, 1.9237682*^7, 85.129, 43., 17.85, 11.69, 
  23313.199, 5.7, 370.946, 9.74, 22.9, 37.1, "", 6.892, 76.05}, 
 {"ROU", "Europe", "Romania", "2020-06-11", 20945., 196., 1360., 15., 
  1088.749, 10.188, 70.695, 0.78, 531619., 11055., 27.634, 0.575, 8396., 
  0.436, "tests performed", 57.41, 1.9237682*^7, 85.129, 43., 17.85, 11.69, 
  23313.199, 5.7, 370.946, 9.74, 22.9, 37.1, "", 6.892, 76.05}, 
 {"ROU", "Europe", "Romania", "2020-06-12", 21182., 237., 1369., 9., 
  1101.068, 12.32, 71.162, 0.468, "", "", "", "", 8195., 0.426, 
  "tests performed", 57.41, 1.9237682*^7, 85.129, 43., 17.85, 11.69, 
  23313.199, 5.7, 370.946, 9.74, 22.9, 37.1, "", 6.892, 76.05}, 
 {"ROU", "Europe", "Romania", "2020-06-13", 21404., 222., 1380., 11., 
  1112.608, 11.54, 71.734, 0.572, 552670., "", 28.729, "", 8037., 0.418, 
  "tests performed", 57.41, 1.9237682*^7, 85.129, 43., 17.85, 11.69, 
  23313.199, 5.7, 370.946, 9.74, 22.9, 37.1, "", 6.892, 76.05}, 
 {"ROU", "Europe", "Romania", "2020-06-14", 21679., 275., 1391., 11., 
  1126.903, 14.295, 72.306, 0.572, 560596., 7926., 29.141, 0.412, 8199., 
  0.426, "tests performed", 57.41, 1.9237682*^7, 85.129, 43., 17.85, 11.69, 
  23313.199, 5.7, 370.946, 9.74, 22.9, 37.1, "", 6.892, 76.05}, 
 {"ROU", "Europe", "Romania", "2020-06-15", 21999., 320., 1410., 19., 
  1143.537, 16.634, 73.294, 0.988, 564278., 3682., 29.332, 0.191, 8309., 
  0.432, "tests performed", 50.93, 1.9237682*^7, 85.129, 43., 17.85, 11.69, 
  23313.199, 5.7, 370.946, 9.74, 22.9, 37.1, "", 6.892, 76.05}, 
 {"ROU", "Europe", "Romania", "2020-06-16", 22165., 166., 1427., 17., 
  1152.166, 8.629, 74.177, 0.884, 573638., 9360., 29.818, 0.487, 8906., 
  0.463, "tests performed", 50.93, 1.9237682*^7, 85.129, 43., 17.85, 11.69, 
  23313.199, 5.7, 370.946, 9.74, 22.9, 37.1, "", 6.892, 76.05}, 
 {"ROU", "Europe", "Romania", "2020-06-17", 22415., 250., 1437., 10., 
  1165.161, 12.995, 74.697, 0.52, 585353., 11715., 30.427, 0.609, 9256., 
  0.481, "tests performed", 50.93, 1.9237682*^7, 85.129, 43., 17.85, 11.69, 
  23313.199, 5.7, 370.946, 9.74, 22.9, 37.1, "", 6.892, 76.05}, 
 {"ROU", "Europe", "Romania", "2020-06-18", 22760., 345., 1451., 14., 
  1183.095, 17.934, 75.425, 0.728, 597696., 12343., 31.069, 0.642, 9440., 
  0.491, "tests performed", 50.93, 1.9237682*^7, 85.129, 43., 17.85, 11.69, 
  23313.199, 5.7, 370.946, 9.74, 22.9, 37.1, "", 6.892, 76.05}, 
 {"ROU", "Europe", "Romania", "2020-06-19", 23080., 320., 1473., 22., 
  1199.729, 16.634, 76.568, 1.144, 608771., 11075., 31.645, 0.576, 9518., 
  0.495, "tests performed", 50.93, 1.9237682*^7, 85.129, 43., 17.85, 11.69, 
  23313.199, 5.7, 370.946, 9.74, 22.9, 37.1, "", 6.892, 76.05}, 
 {"ROU", "Europe", "Romania", "2020-06-20", 23400., 320., 1484., 11., 
  1216.363, 16.634, 77.14, 0.572, 619997., 11226., 32.228, 0.584, 9618., 0.5, 
  "tests performed", 50.93, 1.9237682*^7, 85.129, 43., 17.85, 11.69, 
  23313.199, 5.7, 370.946, 9.74, 22.9, 37.1, "", 6.892, 76.05}, 
 {"ROU", "Europe", "Romania", "2020-06-21", 23730., 330., 1500., 16., 
  1233.517, 17.154, 77.972, 0.832, 626330., 6333., 32.557, 0.329, 9391., 
  0.488, "tests performed", 50.93, 1.9237682*^7, 85.129, 43., 17.85, 11.69, 
  23313.199, 5.7, 370.946, 9.74, 22.9, 37.1, "", 6.892, 76.05}, 
 {"ROU", "Europe", "Romania", "2020-06-22", 24045., 315., 1512., 12., 
  1249.891, 16.374, 78.596, 0.624, 630374., 4044., 32.768, 0.21, 9442., 
  0.491, "tests performed", 50.93, 1.9237682*^7, 85.129, 43., 17.85, 11.69, 
  23313.199, 5.7, 370.946, 9.74, 22.9, 37.1, "", 6.892, 76.05}, 
 {"ROU", "Europe", "Romania", "2020-06-23", 24291., 246., 1523., 11., 
  1262.678, 12.787, 79.168, 0.572, 639322., 8948., 33.233, 0.465, 9383., 
  0.488, "tests performed", 50.93, 1.9237682*^7, 85.129, 43., 17.85, 11.69, 
  23313.199, 5.7, 370.946, 9.74, 22.9, 37.1, "", 6.892, 76.05}, 
 {"ROU", "Europe", "Romania", "2020-06-24", 24505., 214., 1539., 16., 
  1273.802, 11.124, 79.999, 0.832, "", "", "", "", 9441., 0.491, 
  "tests performed", 50.93, 1.9237682*^7, 85.129, 43., 17.85, 11.69, 
  23313.199, 5.7, 370.946, 9.74, 22.9, 37.1, "", 6.892, 76.05}, 
 {"ROU", "Europe", "Romania", "2020-06-25", 24826., 321., 1555., 16., 
  1290.488, 16.686, 80.831, 0.832, 663558., "", 34.493, "", 9409., 0.489, 
  "tests performed", 50.93, 1.9237682*^7, 85.129, 43., 17.85, 11.69, 
  23313.199, 5.7, 370.946, 9.74, 22.9, 37.1, "", 6.892, 76.05}, 
 {"ROU", "Europe", "Romania", "2020-06-26", 25286., 460., 1565., 10., 1314.4, 
  23.911, 81.351, 0.52, 675382., 11824., 35.107, 0.615, 9516., 0.495, 
  "tests performed", 50.93, 1.9237682*^7, 85.129, 43., 17.85, 11.69, 
  23313.199, 5.7, 370.946, 9.74, 22.9, 37.1, "", 6.892, 76.05}, 
 {"ROU", "Europe", "Romania", "2020-06-27", 25697., 411., 1579., 14., 
  1335.764, 21.364, 82.078, 0.728, 677259., 1877., 35.205, 0.098, 8180., 
  0.425, "tests performed", 50.93, 1.9237682*^7, 85.129, 43., 17.85, 11.69, 
  23313.199, 5.7, 370.946, 9.74, 22.9, 37.1, "", 6.892, 76.05}, 
 {"ROU", "Europe", "Romania", "2020-06-28", 26022., 325., 1589., 10., 
  1352.658, 16.894, 82.598, 0.52, 694909., 17650., 36.122, 0.917, 9797., 
  0.509, "tests performed", 50.93, 1.9237682*^7, 85.129, 43., 17.85, 11.69, 
  23313.199, 5.7, 370.946, 9.74, 22.9, 37.1, "", 6.892, 76.05}, 
 {"ROU", "Europe", "Romania", "2020-06-29", 26313., 291., 1612., 23., 
  1367.784, 15.127, 83.794, 1.196, 699688., 4779., 36.371, 0.248, 9902., 
  0.515, "tests performed", "", 1.9237682*^7, 85.129, 43., 17.85, 11.69, 
  23313.199, 5.7, 370.946, 9.74, 22.9, 37.1, "", 6.892, 76.05}, 
 {"ROU", "Europe", "Romania", "2020-06-30", 26582., 269., 1634., 22., 
  1381.767, 13.983, 84.937, 1.144, 710112., 10424., 36.913, 0.542, 10113., 
  0.526, "tests performed", "", 1.9237682*^7, 85.129, 43., 17.85, 11.69, 
  23313.199, 5.7, 370.946, 9.74, 22.9, 37.1, "", 6.892, 76.05}, 
 {"ROU", "Europe", "Romania", "2020-07-01", 26970., 388., 1651., 17., 
  1401.936, 20.169, 85.821, 0.884, 722697., 12585., 37.567, 0.654, 10180., 
  0.529, "tests performed", "", 1.9237682*^7, 85.129, 43., 17.85, 11.69, 
  23313.199, 5.7, 370.946, 9.74, 22.9, 37.1, "", 6.892, 76.05}, 
 {"ROU", "Europe", "Romania", "2020-07-02", 27296., 326., 1667., 16., 
  1418.882, 16.946, 86.653, 0.832, 735221., 12524., 38.218, 0.651, 10238., 
  0.532, "tests performed", "", 1.9237682*^7, 85.129, 43., 17.85, 11.69, 
  23313.199, 5.7, 370.946, 9.74, 22.9, 37.1, "", 6.892, 76.05}, 
 {"ROU", "Europe", "Romania", "2020-07-03", 27746., 450., 1687., 20., 
  1442.274, 23.392, 87.692, 1.04, 747592., 12371., 38.861, 0.643, 10316., 
  0.536, "tests performed", "", 1.9237682*^7, 85.129, 43., 17.85, 11.69, 
  23313.199, 5.7, 370.946, 9.74, 22.9, 37.1, "", 6.892, 76.05}, 
 {"ROU", "Europe", "Romania", "2020-07-04", 28166., 420., 1708., 21., 
  1464.106, 21.832, 88.784, 1.092, 759037., 11445., 39.456, 0.595, 11683., 
  0.607, "tests performed", "", 1.9237682*^7, 85.129, 43., 17.85, 11.69, 
  23313.199, 5.7, 370.946, 9.74, 22.9, 37.1, "", 6.892, 76.05}, 
 {"ROU", "Europe", "Romania", "2020-07-05", 28582., 416., 1731., 23., 
  1485.73, 21.624, 89.98, 1.196, "", "", "", "", 9720., 0.505, 
  "tests performed", "", 1.9237682*^7, 85.129, 43., 17.85, 11.69, 23313.199, 
  5.7, 370.946, 9.74, 22.9, 37.1, "", 6.892, 76.05}, 
 {"ROU", "Europe", "Romania", "2020-07-06", 28973., 391., 1750., 19., 
  1506.055, 20.325, 90.967, 0.988, 766868., "", 39.863, "", 9597., 0.499, 
  "tests performed", "", 1.9237682*^7, 85.129, 43., 17.85, 11.69, 23313.199, 
  5.7, 370.946, 9.74, 22.9, 37.1, "", 6.892, 76.05}, 
 {"ROU", "Europe", "Romania", "2020-07-07", 29223., 250., 1768., 18., 
  1519.05, 12.995, 91.903, 0.936, 783337., 16469., 40.719, 0.856, 10461., 
  0.544, "tests performed", "", 1.9237682*^7, 85.129, 43., 17.85, 11.69, 
  23313.199, 5.7, 370.946, 9.74, 22.9, 37.1, "", 6.892, 76.05}, 
 {"ROU", "Europe", "Romania", "2020-07-08", 29620., 397., 1799., 31., 
  1539.687, 20.637, 93.514, 1.611, "", "", "", "", "", "", "", "", 
  1.9237682*^7, 85.129, 43., 17.85, 11.69, 23313.199, 5.7, 370.946, 9.74, 
  22.9, 37.1, "", 6.892, 76.05}, {"RUS", "Europe", "Russia", "2019-12-31", 
  0., 0., 0., 0., 0., 0., 0., 0., "", "", "", "", "", "", "", "", 
  1.4593446*^8, 8.823, 39.6, 14.178, 9.393, 24765.954, 0.1, 431.297, 6.18, 
  23.4, 58.3, "", 8.05, 72.58}, {"RUS", "Europe", "Russia", "2020-01-01", 0., 
  0., 0., 0., 0., 0., 0., 0., "", "", "", "", "", "", "", 0., 1.4593446*^8, 
  8.823, 39.6, 14.178, 9.393, 24765.954, 0.1, 431.297, 6.18, 23.4, 58.3, "", 
  8.05, 72.58}, {"RUS", "Europe", "Russia", "2020-01-02", 0., 0., 0., 0., 0., 
  0., 0., 0., "", "", "", "", "", "", "", 0., 1.4593446*^8, 8.823, 39.6, 
  14.178, 9.393, 24765.954, 0.1, 431.297, 6.18, 23.4, 58.3, "", 8.05, 72.58}, 
 {"RUS", "Europe", "Russia", "2020-01-03", 0., 0., 0., 0., 0., 0., 0., 0., 
  "", "", "", "", "", "", "", 0., 1.4593446*^8, 8.823, 39.6, 14.178, 9.393, 
  24765.954, 0.1, 431.297, 6.18, 23.4, 58.3, "", 8.05, 72.58}, 
 {"RUS", "Europe", "Russia", "2020-01-04", 0., 0., 0., 0., 0., 0., 0., 0., 
  "", "", "", "", "", "", "", 0., 1.4593446*^8, 8.823, 39.6, 14.178, 9.393, 
  24765.954, 0.1, 431.297, 6.18, 23.4, 58.3, "", 8.05, 72.58}, 
 {"RUS", "Europe", "Russia", "2020-01-05", 0., 0., 0., 0., 0., 0., 0., 0., 
  "", "", "", "", "", "", "", 0., 1.4593446*^8, 8.823, 39.6, 14.178, 9.393, 
  24765.954, 0.1, 431.297, 6.18, 23.4, 58.3, "", 8.05, 72.58}, 
 {"RUS", "Europe", "Russia", "2020-01-06", 0., 0., 0., 0., 0., 0., 0., 0., 
  "", "", "", "", "", "", "", 0., 1.4593446*^8, 8.823, 39.6, 14.178, 9.393, 
  24765.954, 0.1, 431.297, 6.18, 23.4, 58.3, "", 8.05, 72.58}, 
 {"RUS", "Europe", "Russia", "2020-01-07", 0., 0., 0., 0., 0., 0., 0., 0., 
  "", "", "", "", "", "", "", 0., 1.4593446*^8, 8.823, 39.6, 14.178, 9.393, 
  24765.954, 0.1, 431.297, 6.18, 23.4, 58.3, "", 8.05, 72.58}, 
 {"RUS", "Europe", "Russia", "2020-01-08", 0., 0., 0., 0., 0., 0., 0., 0., 
  "", "", "", "", "", "", "", 0., 1.4593446*^8, 8.823, 39.6, 14.178, 9.393, 
  24765.954, 0.1, 431.297, 6.18, 23.4, 58.3, "", 8.05, 72.58}, 
 {"RUS", "Europe", "Russia", "2020-01-09", 0., 0., 0., 0., 0., 0., 0., 0., 
  "", "", "", "", "", "", "", 0., 1.4593446*^8, 8.823, 39.6, 14.178, 9.393, 
  24765.954, 0.1, 431.297, 6.18, 23.4, 58.3, "", 8.05, 72.58}, 
 {"RUS", "Europe", "Russia", "2020-01-10", 0., 0., 0., 0., 0., 0., 0., 0., 
  "", "", "", "", "", "", "", 0., 1.4593446*^8, 8.823, 39.6, 14.178, 9.393, 
  24765.954, 0.1, 431.297, 6.18, 23.4, 58.3, "", 8.05, 72.58}, 
 {"RUS", "Europe", "Russia", "2020-01-11", 0., 0., 0., 0., 0., 0., 0., 0., 
  "", "", "", "", "", "", "", 0., 1.4593446*^8, 8.823, 39.6, 14.178, 9.393, 
  24765.954, 0.1, 431.297, 6.18, 23.4, 58.3, "", 8.05, 72.58}, 
 {"RUS", "Europe", "Russia", "2020-01-12", 0., 0., 0., 0., 0., 0., 0., 0., 
  "", "", "", "", "", "", "", 0., 1.4593446*^8, 8.823, 39.6, 14.178, 9.393, 
  24765.954, 0.1, 431.297, 6.18, 23.4, 58.3, "", 8.05, 72.58}, 
 {"RUS", "Europe", "Russia", "2020-01-13", 0., 0., 0., 0., 0., 0., 0., 0., 
  "", "", "", "", "", "", "", 0., 1.4593446*^8, 8.823, 39.6, 14.178, 9.393, 
  24765.954, 0.1, 431.297, 6.18, 23.4, 58.3, "", 8.05, 72.58}, 
 {"RUS", "Europe", "Russia", "2020-01-14", 0., 0., 0., 0., 0., 0., 0., 0., 
  "", "", "", "", "", "", "", 0., 1.4593446*^8, 8.823, 39.6, 14.178, 9.393, 
  24765.954, 0.1, 431.297, 6.18, 23.4, 58.3, "", 8.05, 72.58}, 
 {"RUS", "Europe", "Russia", "2020-01-15", 0., 0., 0., 0., 0., 0., 0., 0., 
  "", "", "", "", "", "", "", 0., 1.4593446*^8, 8.823, 39.6, 14.178, 9.393, 
  24765.954, 0.1, 431.297, 6.18, 23.4, 58.3, "", 8.05, 72.58}, 
 {"RUS", "Europe", "Russia", "2020-01-16", 0., 0., 0., 0., 0., 0., 0., 0., 
  "", "", "", "", "", "", "", 0., 1.4593446*^8, 8.823, 39.6, 14.178, 9.393, 
  24765.954, 0.1, 431.297, 6.18, 23.4, 58.3, "", 8.05, 72.58}, 
 {"RUS", "Europe", "Russia", "2020-01-17", 0., 0., 0., 0., 0., 0., 0., 0., 
  "", "", "", "", "", "", "", 0., 1.4593446*^8, 8.823, 39.6, 14.178, 9.393, 
  24765.954, 0.1, 431.297, 6.18, 23.4, 58.3, "", 8.05, 72.58}, 
 {"RUS", "Europe", "Russia", "2020-01-18", 0., 0., 0., 0., 0., 0., 0., 0., 
  "", "", "", "", "", "", "", 0., 1.4593446*^8, 8.823, 39.6, 14.178, 9.393, 
  24765.954, 0.1, 431.297, 6.18, 23.4, 58.3, "", 8.05, 72.58}, 
 {"RUS", "Europe", "Russia", "2020-01-19", 0., 0., 0., 0., 0., 0., 0., 0., 
  "", "", "", "", "", "", "", 0., 1.4593446*^8, 8.823, 39.6, 14.178, 9.393, 
  24765.954, 0.1, 431.297, 6.18, 23.4, 58.3, "", 8.05, 72.58}, 
 {"RUS", "Europe", "Russia", "2020-01-20", 0., 0., 0., 0., 0., 0., 0., 0., 
  "", "", "", "", "", "", "", 0., 1.4593446*^8, 8.823, 39.6, 14.178, 9.393, 
  24765.954, 0.1, 431.297, 6.18, 23.4, 58.3, "", 8.05, 72.58}, 
 {"RUS", "Europe", "Russia", "2020-01-21", 0., 0., 0., 0., 0., 0., 0., 0., 
  "", "", "", "", "", "", "", 0., 1.4593446*^8, 8.823, 39.6, 14.178, 9.393, 
  24765.954, 0.1, 431.297, 6.18, 23.4, 58.3, "", 8.05, 72.58}, 
 {"RUS", "Europe", "Russia", "2020-01-22", 0., 0., 0., 0., 0., 0., 0., 0., 
  "", "", "", "", "", "", "", 0., 1.4593446*^8, 8.823, 39.6, 14.178, 9.393, 
  24765.954, 0.1, 431.297, 6.18, 23.4, 58.3, "", 8.05, 72.58}, 
 {"RUS", "Europe", "Russia", "2020-01-23", 0., 0., 0., 0., 0., 0., 0., 0., 
  "", "", "", "", "", "", "", 0., 1.4593446*^8, 8.823, 39.6, 14.178, 9.393, 
  24765.954, 0.1, 431.297, 6.18, 23.4, 58.3, "", 8.05, 72.58}, 
 {"RUS", "Europe", "Russia", "2020-01-24", 0., 0., 0., 0., 0., 0., 0., 0., 
  "", "", "", "", "", "", "", 0., 1.4593446*^8, 8.823, 39.6, 14.178, 9.393, 
  24765.954, 0.1, 431.297, 6.18, 23.4, 58.3, "", 8.05, 72.58}, 
 {"RUS", "Europe", "Russia", "2020-01-25", 0., 0., 0., 0., 0., 0., 0., 0., 
  "", "", "", "", "", "", "", 0., 1.4593446*^8, 8.823, 39.6, 14.178, 9.393, 
  24765.954, 0.1, 431.297, 6.18, 23.4, 58.3, "", 8.05, 72.58}, 
 {"RUS", "Europe", "Russia", "2020-01-26", 0., 0., 0., 0., 0., 0., 0., 0., 
  "", "", "", "", "", "", "", 0., 1.4593446*^8, 8.823, 39.6, 14.178, 9.393, 
  24765.954, 0.1, 431.297, 6.18, 23.4, 58.3, "", 8.05, 72.58}, 
 {"RUS", "Europe", "Russia", "2020-01-27", 0., 0., 0., 0., 0., 0., 0., 0., 
  "", "", "", "", "", "", "", 0., 1.4593446*^8, 8.823, 39.6, 14.178, 9.393, 
  24765.954, 0.1, 431.297, 6.18, 23.4, 58.3, "", 8.05, 72.58}, 
 {"RUS", "Europe", "Russia", "2020-01-28", 0., 0., 0., 0., 0., 0., 0., 0., 
  "", "", "", "", "", "", "", 0., 1.4593446*^8, 8.823, 39.6, 14.178, 9.393, 
  24765.954, 0.1, 431.297, 6.18, 23.4, 58.3, "", 8.05, 72.58}, 
 {"RUS", "Europe", "Russia", "2020-01-29", 0., 0., 0., 0., 0., 0., 0., 0., 
  "", "", "", "", "", "", "", 0., 1.4593446*^8, 8.823, 39.6, 14.178, 9.393, 
  24765.954, 0.1, 431.297, 6.18, 23.4, 58.3, "", 8.05, 72.58}, 
 {"RUS", "Europe", "Russia", "2020-01-30", 0., 0., 0., 0., 0., 0., 0., 0., 
  "", "", "", "", "", "", "", 8.33, 1.4593446*^8, 8.823, 39.6, 14.178, 9.393, 
  24765.954, 0.1, 431.297, 6.18, 23.4, 58.3, "", 8.05, 72.58}, 
 {"RUS", "Europe", "Russia", "2020-01-31", 0., 0., 0., 0., 0., 0., 0., 0., 
  "", "", "", "", "", "", "", 8.33, 1.4593446*^8, 8.823, 39.6, 14.178, 9.393, 
  24765.954, 0.1, 431.297, 6.18, 23.4, 58.3, "", 8.05, 72.58}, 
 {"RUS", "Europe", "Russia", "2020-02-01", 2., 2., 0., 0., 0.014, 0.014, 0., 
  0., "", "", "", "", "", "", "", 8.33, 1.4593446*^8, 8.823, 39.6, 14.178, 
  9.393, 24765.954, 0.1, 431.297, 6.18, 23.4, 58.3, "", 8.05, 72.58}, 
 {"RUS", "Europe", "Russia", "2020-02-02", 2., 0., 0., 0., 0.014, 0., 0., 0., 
  "", "", "", "", "", "", "", 8.33, 1.4593446*^8, 8.823, 39.6, 14.178, 9.393, 
  24765.954, 0.1, 431.297, 6.18, 23.4, 58.3, "", 8.05, 72.58}, 
 {"RUS", "Europe", "Russia", "2020-02-03", 2., 0., 0., 0., 0.014, 0., 0., 0., 
  "", "", "", "", "", "", "", 8.33, 1.4593446*^8, 8.823, 39.6, 14.178, 9.393, 
  24765.954, 0.1, 431.297, 6.18, 23.4, 58.3, "", 8.05, 72.58}, 
 {"RUS", "Europe", "Russia", "2020-02-04", 2., 0., 0., 0., 0.014, 0., 0., 0., 
  "", "", "", "", "", "", "", 8.33, 1.4593446*^8, 8.823, 39.6, 14.178, 9.393, 
  24765.954, 0.1, 431.297, 6.18, 23.4, 58.3, "", 8.05, 72.58}, 
 {"RUS", "Europe", "Russia", "2020-02-05", 2., 0., 0., 0., 0.014, 0., 0., 0., 
  "", "", "", "", "", "", "", 8.33, 1.4593446*^8, 8.823, 39.6, 14.178, 9.393, 
  24765.954, 0.1, 431.297, 6.18, 23.4, 58.3, "", 8.05, 72.58}, 
 {"RUS", "Europe", "Russia", "2020-02-06", 2., 0., 0., 0., 0.014, 0., 0., 0., 
  "", "", "", "", "", "", "", 8.33, 1.4593446*^8, 8.823, 39.6, 14.178, 9.393, 
  24765.954, 0.1, 431.297, 6.18, 23.4, 58.3, "", 8.05, 72.58}, 
 {"RUS", "Europe", "Russia", "2020-02-07", 2., 0., 0., 0., 0.014, 0., 0., 0., 
  "", "", "", "", "", "", "", 8.33, 1.4593446*^8, 8.823, 39.6, 14.178, 9.393, 
  24765.954, 0.1, 431.297, 6.18, 23.4, 58.3, "", 8.05, 72.58}, 
 {"RUS", "Europe", "Russia", "2020-02-08", 2., 0., 0., 0., 0.014, 0., 0., 0., 
  "", "", "", "", "", "", "", 8.33, 1.4593446*^8, 8.823, 39.6, 14.178, 9.393, 
  24765.954, 0.1, 431.297, 6.18, 23.4, 58.3, "", 8.05, 72.58}, 
 {"RUS", "Europe", "Russia", "2020-02-09", 2., 0., 0., 0., 0.014, 0., 0., 0., 
  "", "", "", "", "", "", "", 8.33, 1.4593446*^8, 8.823, 39.6, 14.178, 9.393, 
  24765.954, 0.1, 431.297, 6.18, 23.4, 58.3, "", 8.05, 72.58}, 
 {"RUS", "Europe", "Russia", "2020-02-10", 2., 0., 0., 0., 0.014, 0., 0., 0., 
  "", "", "", "", "", "", "", 8.33, 1.4593446*^8, 8.823, 39.6, 14.178, 9.393, 
  24765.954, 0.1, 431.297, 6.18, 23.4, 58.3, "", 8.05, 72.58}, 
 {"RUS", "Europe", "Russia", "2020-02-11", 2., 0., 0., 0., 0.014, 0., 0., 0., 
  "", "", "", "", "", "", "", 8.33, 1.4593446*^8, 8.823, 39.6, 14.178, 9.393, 
  24765.954, 0.1, 431.297, 6.18, 23.4, 58.3, "", 8.05, 72.58}, 
 {"RUS", "Europe", "Russia", "2020-02-12", 2., 0., 0., 0., 0.014, 0., 0., 0., 
  "", "", "", "", "", "", "", 8.33, 1.4593446*^8, 8.823, 39.6, 14.178, 9.393, 
  24765.954, 0.1, 431.297, 6.18, 23.4, 58.3, "", 8.05, 72.58}, 
 {"RUS", "Europe", "Russia", "2020-02-13", 2., 0., 0., 0., 0.014, 0., 0., 0., 
  "", "", "", "", "", "", "", 8.33, 1.4593446*^8, 8.823, 39.6, 14.178, 9.393, 
  24765.954, 0.1, 431.297, 6.18, 23.4, 58.3, "", 8.05, 72.58}, 
 {"RUS", "Europe", "Russia", "2020-02-14", 2., 0., 0., 0., 0.014, 0., 0., 0., 
  "", "", "", "", "", "", "", 8.33, 1.4593446*^8, 8.823, 39.6, 14.178, 9.393, 
  24765.954, 0.1, 431.297, 6.18, 23.4, 58.3, "", 8.05, 72.58}, 
 {"RUS", "Europe", "Russia", "2020-02-15", 2., 0., 0., 0., 0.014, 0., 0., 0., 
  "", "", "", "", "", "", "", 8.33, 1.4593446*^8, 8.823, 39.6, 14.178, 9.393, 
  24765.954, 0.1, 431.297, 6.18, 23.4, 58.3, "", 8.05, 72.58}, 
 {"RUS", "Europe", "Russia", "2020-02-16", 2., 0., 0., 0., 0.014, 0., 0., 0., 
  "", "", "", "", "", "", "", 8.33, 1.4593446*^8, 8.823, 39.6, 14.178, 9.393, 
  24765.954, 0.1, 431.297, 6.18, 23.4, 58.3, "", 8.05, 72.58}, 
 {"RUS", "Europe", "Russia", "2020-02-17", 2., 0., 0., 0., 0.014, 0., 0., 0., 
  "", "", "", "", "", "", "", 8.33, 1.4593446*^8, 8.823, 39.6, 14.178, 9.393, 
  24765.954, 0.1, 431.297, 6.18, 23.4, 58.3, "", 8.05, 72.58}, 
 {"RUS", "Europe", "Russia", "2020-02-18", 2., 0., 0., 0., 0.014, 0., 0., 0., 
  "", "", "", "", "", "", "", 8.33, 1.4593446*^8, 8.823, 39.6, 14.178, 9.393, 
  24765.954, 0.1, 431.297, 6.18, 23.4, 58.3, "", 8.05, 72.58}, 
 {"RUS", "Europe", "Russia", "2020-02-19", 2., 0., 0., 0., 0.014, 0., 0., 0., 
  "", "", "", "", "", "", "", 8.33, 1.4593446*^8, 8.823, 39.6, 14.178, 9.393, 
  24765.954, 0.1, 431.297, 6.18, 23.4, 58.3, "", 8.05, 72.58}, 
 {"RUS", "Europe", "Russia", "2020-02-20", 2., 0., 0., 0., 0.014, 0., 0., 0., 
  "", "", "", "", "", "", "", 8.33, 1.4593446*^8, 8.823, 39.6, 14.178, 9.393, 
  24765.954, 0.1, 431.297, 6.18, 23.4, 58.3, "", 8.05, 72.58}, 
 {"RUS", "Europe", "Russia", "2020-02-21", 2., 0., 0., 0., 0.014, 0., 0., 0., 
  "", "", "", "", "", "", "", 8.33, 1.4593446*^8, 8.823, 39.6, 14.178, 9.393, 
  24765.954, 0.1, 431.297, 6.18, 23.4, 58.3, "", 8.05, 72.58}, 
 {"RUS", "Europe", "Russia", "2020-02-22", 2., 0., 0., 0., 0.014, 0., 0., 0., 
  "", "", "", "", "", "", "", 8.33, 1.4593446*^8, 8.823, 39.6, 14.178, 9.393, 
  24765.954, 0.1, 431.297, 6.18, 23.4, 58.3, "", 8.05, 72.58}, 
 {"RUS", "Europe", "Russia", "2020-02-23", 2., 0., 0., 0., 0.014, 0., 0., 0., 
  "", "", "", "", "", "", "", 8.33, 1.4593446*^8, 8.823, 39.6, 14.178, 9.393, 
  24765.954, 0.1, 431.297, 6.18, 23.4, 58.3, "", 8.05, 72.58}, 
 {"RUS", "Europe", "Russia", "2020-02-24", 2., 0., 0., 0., 0.014, 0., 0., 0., 
  "", "", "", "", "", "", "", 8.33, 1.4593446*^8, 8.823, 39.6, 14.178, 9.393, 
  24765.954, 0.1, 431.297, 6.18, 23.4, 58.3, "", 8.05, 72.58}, 
 {"RUS", "Europe", "Russia", "2020-02-25", 2., 0., 0., 0., 0.014, 0., 0., 0., 
  "", "", "", "", "", "", "", 8.33, 1.4593446*^8, 8.823, 39.6, 14.178, 9.393, 
  24765.954, 0.1, 431.297, 6.18, 23.4, 58.3, "", 8.05, 72.58}, 
 {"RUS", "Europe", "Russia", "2020-02-26", 2., 0., 0., 0., 0.014, 0., 0., 0., 
  "", "", "", "", "", "", "", 8.33, 1.4593446*^8, 8.823, 39.6, 14.178, 9.393, 
  24765.954, 0.1, 431.297, 6.18, 23.4, 58.3, "", 8.05, 72.58}, 
 {"RUS", "Europe", "Russia", "2020-02-27", 2., 0., 0., 0., 0.014, 0., 0., 0., 
  "", "", "", "", "", "", "", 8.33, 1.4593446*^8, 8.823, 39.6, 14.178, 9.393, 
  24765.954, 0.1, 431.297, 6.18, 23.4, 58.3, "", 8.05, 72.58}, 
 {"RUS", "Europe", "Russia", "2020-02-28", 2., 0., 0., 0., 0.014, 0., 0., 0., 
  "", "", "", "", "", "", "", 8.33, 1.4593446*^8, 8.823, 39.6, 14.178, 9.393, 
  24765.954, 0.1, 431.297, 6.18, 23.4, 58.3, "", 8.05, 72.58}, 
 {"RUS", "Europe", "Russia", "2020-02-29", 2., 0., 0., 0., 0.014, 0., 0., 0., 
  "", "", "", "", "", "", "", 8.33, 1.4593446*^8, 8.823, 39.6, 14.178, 9.393, 
  24765.954, 0.1, 431.297, 6.18, 23.4, 58.3, "", 8.05, 72.58}, 
 {"RUS", "Europe", "Russia", "2020-03-01", 2., 0., 0., 0., 0.014, 0., 0., 0., 
  "", "", "", "", "", "", "", 8.33, 1.4593446*^8, 8.823, 39.6, 14.178, 9.393, 
  24765.954, 0.1, 431.297, 6.18, 23.4, 58.3, "", 8.05, 72.58}, 
 {"RUS", "Europe", "Russia", "2020-03-02", 2., 0., 0., 0., 0.014, 0., 0., 0., 
  "", "", "", "", "", "", "", 8.33, 1.4593446*^8, 8.823, 39.6, 14.178, 9.393, 
  24765.954, 0.1, 431.297, 6.18, 23.4, 58.3, "", 8.05, 72.58}, 
 {"RUS", "Europe", "Russia", "2020-03-03", 3., 1., 0., 0., 0.021, 0.007, 0., 
  0., "", "", "", "", "", "", "", 8.33, 1.4593446*^8, 8.823, 39.6, 14.178, 
  9.393, 24765.954, 0.1, 431.297, 6.18, 23.4, 58.3, "", 8.05, 72.58}, 
 {"RUS", "Europe", "Russia", "2020-03-04", 4., 1., 0., 0., 0.027, 0.007, 0., 
  0., "", "", "", "", "", "", "", 8.33, 1.4593446*^8, 8.823, 39.6, 14.178, 
  9.393, 24765.954, 0.1, 431.297, 6.18, 23.4, 58.3, "", 8.05, 72.58}, 
 {"RUS", "Europe", "Russia", "2020-03-05", 4., 0., 0., 0., 0.027, 0., 0., 0., 
  46414., "", 0.318, "", "", "", "tests performed", 22.22, 1.4593446*^8, 
  8.823, 39.6, 14.178, 9.393, 24765.954, 0.1, 431.297, 6.18, 23.4, 58.3, "", 
  8.05, 72.58}, {"RUS", "Europe", "Russia", "2020-03-06", 4., 0., 0., 0., 
  0.027, 0., 0., 0., 51366., 4952., 0.352, 0.034, "", "", "tests performed", 
  22.22, 1.4593446*^8, 8.823, 39.6, 14.178, 9.393, 24765.954, 0.1, 431.297, 
  6.18, 23.4, 58.3, "", 8.05, 72.58}, {"RUS", "Europe", "Russia", 
  "2020-03-07", 10., 6., 0., 0., 0.069, 0.041, 0., 0., 55688., 4322., 0.382, 
  0.03, "", "", "tests performed", 22.22, 1.4593446*^8, 8.823, 39.6, 14.178, 
  9.393, 24765.954, 0.1, 431.297, 6.18, 23.4, 58.3, "", 8.05, 72.58}, 
 {"RUS", "Europe", "Russia", "2020-03-08", 10., 0., 0., 0., 0.069, 0., 0., 
  0., 59960., 4272., 0.411, 0.029, "", "", "tests performed", 22.22, 
  1.4593446*^8, 8.823, 39.6, 14.178, 9.393, 24765.954, 0.1, 431.297, 6.18, 
  23.4, 58.3, "", 8.05, 72.58}, {"RUS", "Europe", "Russia", "2020-03-09", 
  10., 0., 0., 0., 0.069, 0., 0., 0., 63191., 3231., 0.433, 0.022, "", "", 
  "tests performed", 22.22, 1.4593446*^8, 8.823, 39.6, 14.178, 9.393, 
  24765.954, 0.1, 431.297, 6.18, 23.4, 58.3, "", 8.05, 72.58}, 
 {"RUS", "Europe", "Russia", "2020-03-10", 10., 0., 0., 0., 0.069, 0., 0., 
  0., "", "", "", "", "", "", "tests performed", 31.94, 1.4593446*^8, 8.823, 
  39.6, 14.178, 9.393, 24765.954, 0.1, 431.297, 6.18, 23.4, 58.3, "", 8.05, 
  72.58}, {"RUS", "Europe", "Russia", "2020-03-11", 10., 0., 0., 0., 0.069, 
  0., 0., 0., 70601., "", 0.484, "", "", "", "tests performed", 31.94, 
  1.4593446*^8, 8.823, 39.6, 14.178, 9.393, 24765.954, 0.1, 431.297, 6.18, 
  23.4, 58.3, "", 8.05, 72.58}, {"RUS", "Europe", "Russia", "2020-03-12", 
  25., 15., 0., 0., 0.171, 0.103, 0., 0., 76963., 6362., 0.527, 0.044, 4364., 
  0.03, "tests performed", 31.94, 1.4593446*^8, 8.823, 39.6, 14.178, 9.393, 
  24765.954, 0.1, 431.297, 6.18, 23.4, 58.3, "", 8.05, 72.58}, 
 {"RUS", "Europe", "Russia", "2020-03-13", 30., 5., 0., 0., 0.206, 0.034, 0., 
  0., "", "", "", "", 4934., 0.034, "tests performed", 31.94, 1.4593446*^8, 
  8.823, 39.6, 14.178, 9.393, 24765.954, 0.1, 431.297, 6.18, 23.4, 58.3, "", 
  8.05, 72.58}, {"RUS", "Europe", "Russia", "2020-03-14", 45., 15., 0., 0., 
  0.308, 0.103, 0., 0., 94852., "", 0.65, "", 5595., 0.038, 
  "tests performed", 35.65, 1.4593446*^8, 8.823, 39.6, 14.178, 9.393, 
  24765.954, 0.1, 431.297, 6.18, 23.4, 58.3, "", 8.05, 72.58}, 
 {"RUS", "Europe", "Russia", "2020-03-15", 59., 14., 0., 0., 0.404, 0.096, 
  0., 0., 104883., 10031., 0.719, 0.069, 6418., 0.044, "tests performed", 
  35.65, 1.4593446*^8, 8.823, 39.6, 14.178, 9.393, 24765.954, 0.1, 431.297, 
  6.18, 23.4, 58.3, "", 8.05, 72.58}, {"RUS", "Europe", "Russia", 
  "2020-03-16", 63., 4., 0., 0., 0.432, 0.027, 0., 0., 109939., 5056., 0.753, 
  0.035, 6678., 0.046, "tests performed", 52.31, 1.4593446*^8, 8.823, 39.6, 
  14.178, 9.393, 24765.954, 0.1, 431.297, 6.18, 23.4, 58.3, "", 8.05, 72.58}, 
 {"RUS", "Europe", "Russia", "2020-03-17", 93., 30., 0., 0., 0.637, 0.206, 
  0., 0., 116061., 6122., 0.795, 0.042, 7024., 0.048, "tests performed", 
  62.5, 1.4593446*^8, 8.823, 39.6, 14.178, 9.393, 24765.954, 0.1, 431.297, 
  6.18, 23.4, 58.3, "", 8.05, 72.58}, {"RUS", "Europe", "Russia", 
  "2020-03-18", 114., 21., 0., 0., 0.781, 0.144, 0., 0., 122854., 6793., 
  0.842, 0.047, 7465., 0.051, "tests performed", 62.5, 1.4593446*^8, 8.823, 
  39.6, 14.178, 9.393, 24765.954, 0.1, 431.297, 6.18, 23.4, 58.3, "", 8.05, 
  72.58}, {"RUS", "Europe", "Russia", "2020-03-19", 147., 33., 0., 0., 1.007, 
  0.226, 0., 0., 133101., 10247., 0.912, 0.07, 8020., 0.055, 
  "tests performed", 68.06, 1.4593446*^8, 8.823, 39.6, 14.178, 9.393, 
  24765.954, 0.1, 431.297, 6.18, 23.4, 58.3, "", 8.05, 72.58}, 
 {"RUS", "Europe", "Russia", "2020-03-20", 199., 52., 0., 0., 1.364, 0.356, 
  0., 0., 143519., 10418., 0.983, 0.071, 8230., 0.056, "tests performed", 
  68.06, 1.4593446*^8, 8.823, 39.6, 14.178, 9.393, 24765.954, 0.1, 431.297, 
  6.18, 23.4, 58.3, "", 8.05, 72.58}, {"RUS", "Europe", "Russia", 
  "2020-03-21", 253., 54., 0., 0., 1.734, 0.37, 0., 0., 156016., 12497., 
  1.069, 0.086, 8738., 0.06, "tests performed", 69.91, 1.4593446*^8, 8.823, 
  39.6, 14.178, 9.393, 24765.954, 0.1, 431.297, 6.18, 23.4, 58.3, "", 8.05, 
  72.58}, {"RUS", "Europe", "Russia", "2020-03-22", 306., 53., 0., 0., 2.097, 
  0.363, 0., 0., 163529., 7513., 1.121, 0.051, 8378., 0.057, 
  "tests performed", 69.91, 1.4593446*^8, 8.823, 39.6, 14.178, 9.393, 
  24765.954, 0.1, 431.297, 6.18, 23.4, 58.3, "", 8.05, 72.58}, 
 {"RUS", "Europe", "Russia", "2020-03-23", 438., 132., 0., 0., 3.001, 0.905, 
  0., 0., 165772., 2243., 1.136, 0.015, 7976., 0.055, "tests performed", 
  69.91, 1.4593446*^8, 8.823, 39.6, 14.178, 9.393, 24765.954, 0.1, 431.297, 
  6.18, 23.4, 58.3, "", 8.05, 72.58}, {"RUS", "Europe", "Russia", 
  "2020-03-24", 438., 0., 0., 0., 3.001, 0., 0., 0., 185918., 20146., 1.274, 
  0.138, 9980., 0.068, "tests performed", 69.91, 1.4593446*^8, 8.823, 39.6, 
  14.178, 9.393, 24765.954, 0.1, 431.297, 6.18, 23.4, 58.3, "", 8.05, 72.58}, 
 {"RUS", "Europe", "Russia", "2020-03-25", 495., 57., 0., 0., 3.392, 0.391, 
  0., 0., 192824., 6906., 1.321, 0.047, 9996., 0.068, "tests performed", 
  69.91, 1.4593446*^8, 8.823, 39.6, 14.178, 9.393, 24765.954, 0.1, 431.297, 
  6.18, 23.4, 58.3, "", 8.05, 72.58}, {"RUS", "Europe", "Russia", 
  "2020-03-26", 658., 163., 0., 0., 4.509, 1.117, 0., 0., 197251., 4427., 
  1.352, 0.03, 9164., 0.063, "tests performed", 69.91, 1.4593446*^8, 8.823, 
  39.6, 14.178, 9.393, 24765.954, 0.1, 431.297, 6.18, 23.4, 58.3, "", 8.05, 
  72.58}, {"RUS", "Europe", "Russia", "2020-03-27", 840., 182., 2., 2., 
  5.756, 1.247, 0.014, 0.014, 223509., 26258., 1.532, 0.18, 11427., 0.078, 
  "tests performed", 69.91, 1.4593446*^8, 8.823, 39.6, 14.178, 9.393, 
  24765.954, 0.1, 431.297, 6.18, 23.4, 58.3, "", 8.05, 72.58}, 
 {"RUS", "Europe", "Russia", "2020-03-28", 1036., 196., 4., 2., 7.099, 1.343, 
  0.027, 0.014, 243377., 19868., 1.668, 0.136, 12480., 0.086, 
  "tests performed", 71.76, 1.4593446*^8, 8.823, 39.6, 14.178, 9.393, 
  24765.954, 0.1, 431.297, 6.18, 23.4, 58.3, "", 8.05, 72.58}, 
 {"RUS", "Europe", "Russia", "2020-03-29", 1264., 228., 5., 1., 8.661, 1.562, 
  0.034, 0.007, 263888., 20511., 1.808, 0.141, 14337., 0.098, 
  "tests performed", 71.76, 1.4593446*^8, 8.823, 39.6, 14.178, 9.393, 
  24765.954, 0.1, 431.297, 6.18, 23.4, 58.3, "", 8.05, 72.58}, 
 {"RUS", "Europe", "Russia", "2020-03-30", 1534., 270., 8., 3., 10.512, 1.85, 
  0.055, 0.021, 343523., 79635., 2.354, 0.546, 25393., 0.174, 
  "tests performed", 87.04, 1.4593446*^8, 8.823, 39.6, 14.178, 9.393, 
  24765.954, 0.1, 431.297, 6.18, 23.4, 58.3, "", 8.05, 72.58}, 
 {"RUS", "Europe", "Russia", "2020-03-31", 1836., 302., 10., 2., 12.581, 
  2.069, 0.069, 0.014, "", "", "", "", 27013., 0.185, "tests performed", 
  87.04, 1.4593446*^8, 8.823, 39.6, 14.178, 9.393, 24765.954, 0.1, 431.297, 
  6.18, 23.4, 58.3, "", 8.05, 72.58}, {"RUS", "Europe", "Russia", 
  "2020-04-01", 2337., 501., 17., 7., 16.014, 3.433, 0.116, 0.048, 406500., 
  "", 2.785, "", 30525., 0.209, "tests performed", 87.04, 1.4593446*^8, 
  8.823, 39.6, 14.178, 9.393, 24765.954, 0.1, 431.297, 6.18, 23.4, 58.3, "", 
  8.05, 72.58}, {"RUS", "Europe", "Russia", "2020-04-02", 2777., 440., 24., 
  7., 19.029, 3.015, 0.164, 0.048, 536000., 129500., 3.673, 0.887, 48393., 
  0.332, "tests performed", 87.04, 1.4593446*^8, 8.823, 39.6, 14.178, 9.393, 
  24765.954, 0.1, 431.297, 6.18, 23.4, 58.3, "", 8.05, 72.58}, 
 {"RUS", "Europe", "Russia", "2020-04-03", 3548., 771., 30., 6., 24.312, 
  5.283, 0.206, 0.041, 575103., 39103., 3.941, 0.268, 50228., 0.344, 
  "tests performed", 87.04, 1.4593446*^8, 8.823, 39.6, 14.178, 9.393, 
  24765.954, 0.1, 431.297, 6.18, 23.4, 58.3, "", 8.05, 72.58}, 
 {"RUS", "Europe", "Russia", "2020-04-04", 4149., 601., 34., 4., 28.431, 
  4.118, 0.233, 0.027, 639606., 64503., 4.383, 0.442, 56604., 0.388, 
  "tests performed", 87.04, 1.4593446*^8, 8.823, 39.6, 14.178, 9.393, 
  24765.954, 0.1, 431.297, 6.18, 23.4, 58.3, "", 8.05, 72.58}, 
 {"RUS", "Europe", "Russia", "2020-04-05", 4731., 582., 43., 9., 32.419, 
  3.988, 0.295, 0.062, 697004., 57398., 4.776, 0.393, 61874., 0.424, 
  "tests performed", 87.04, 1.4593446*^8, 8.823, 39.6, 14.178, 9.393, 
  24765.954, 0.1, 431.297, 6.18, 23.4, 58.3, "", 8.05, 72.58}, 
 {"RUS", "Europe", "Russia", "2020-04-06", 5389., 658., 45., 2., 36.928, 
  4.509, 0.308, 0.014, 758401., 61397., 5.197, 0.421, 59268., 0.406, 
  "tests performed", 85.19, 1.4593446*^8, 8.823, 39.6, 14.178, 9.393, 
  24765.954, 0.1, 431.297, 6.18, 23.4, 58.3, "", 8.05, 72.58}, 
 {"RUS", "Europe", "Russia", "2020-04-07", 6343., 954., 47., 2., 43.465, 
  6.537, 0.322, 0.014, 795523., 37122., 5.451, 0.254, 60073., 0.412, 
  "tests performed", 85.19, 1.4593446*^8, 8.823, 39.6, 14.178, 9.393, 
  24765.954, 0.1, 431.297, 6.18, 23.4, 58.3, "", 8.05, 72.58}, 
 {"RUS", "Europe", "Russia", "2020-04-08", 7497., 1154., 58., 11., 51.372, 
  7.908, 0.397, 0.075, 910221., 114698., 6.237, 0.786, 71960., 0.493, 
  "tests performed", 85.19, 1.4593446*^8, 8.823, 39.6, 14.178, 9.393, 
  24765.954, 0.1, 431.297, 6.18, 23.4, 58.3, "", 8.05, 72.58}, 
 {"RUS", "Europe", "Russia", "2020-04-09", 8672., 1175., 63., 5., 59.424, 
  8.052, 0.432, 0.034, 1.004719*^6, 94498., 6.885, 0.648, 66960., 0.459, 
  "tests performed", 85.19, 1.4593446*^8, 8.823, 39.6, 14.178, 9.393, 
  24765.954, 0.1, 431.297, 6.18, 23.4, 58.3, "", 8.05, 72.58}, 
 {"RUS", "Europe", "Russia", "2020-04-10", 10131., 1459., 76., 13., 69.422, 
  9.998, 0.521, 0.089, 1.092811*^6, 88092., 7.488, 0.604, 73958., 0.507, 
  "tests performed", 85.19, 1.4593446*^8, 8.823, 39.6, 14.178, 9.393, 
  24765.954, 0.1, 431.297, 6.18, 23.4, 58.3, "", 8.05, 72.58}, 
 {"RUS", "Europe", "Russia", "2020-04-11", 11917., 1786., 94., 18., 81.66, 
  12.238, 0.644, 0.123, 1.184442*^6, 91631., 8.116, 0.628, 77834., 0.533, 
  "tests performed", 85.19, 1.4593446*^8, 8.823, 39.6, 14.178, 9.393, 
  24765.954, 0.1, 431.297, 6.18, 23.4, 58.3, "", 8.05, 72.58}, 
 {"RUS", "Europe", "Russia", "2020-04-12", 13584., 1667., 106., 12., 93.083, 
  11.423, 0.726, 0.082, 1.278747*^6, 94305., 8.762, 0.646, 83106., 0.569, 
  "tests performed", 85.19, 1.4593446*^8, 8.823, 39.6, 14.178, 9.393, 
  24765.954, 0.1, 431.297, 6.18, 23.4, 58.3, "", 8.05, 72.58}, 
 {"RUS", "Europe", "Russia", "2020-04-13", 15770., 2186., 130., 24., 108.062, 
  14.979, 0.891, 0.164, 1.359993*^6, 81246., 9.319, 0.557, 85942., 0.589, 
  "tests performed", 85.19, 1.4593446*^8, 8.823, 39.6, 14.178, 9.393, 
  24765.954, 0.1, 431.297, 6.18, 23.4, 58.3, "", 8.05, 72.58}, 
 {"RUS", "Europe", "Russia", "2020-04-14", 18328., 2558., 148., 18., 125.591, 
  17.528, 1.014, 0.123, 1.426014*^6, 66021., 9.772, 0.452, 90070., 0.617, 
  "tests performed", 85.19, 1.4593446*^8, 8.823, 39.6, 14.178, 9.393, 
  24765.954, 0.1, 431.297, 6.18, 23.4, 58.3, "", 8.05, 72.58}, 
 {"RUS", "Europe", "Russia", "2020-04-15", 21102., 2774., 170., 22., 144.599, 
  19.009, 1.165, 0.151, 1.517992*^6, 91978., 10.402, 0.63, 86824., 0.595, 
  "tests performed", 85.19, 1.4593446*^8, 8.823, 39.6, 14.178, 9.393, 
  24765.954, 0.1, 431.297, 6.18, 23.4, 58.3, "", 8.05, 72.58}, 
 {"RUS", "Europe", "Russia", "2020-04-16", 24490., 3388., 198., 28., 167.815, 
  23.216, 1.357, 0.192, 1.613413*^6, 95421., 11.056, 0.654, 86956., 0.596, 
  "tests performed", 85.19, 1.4593446*^8, 8.823, 39.6, 14.178, 9.393, 
  24765.954, 0.1, 431.297, 6.18, 23.4, 58.3, "", 8.05, 72.58}, 
 {"RUS", "Europe", "Russia", "2020-04-17", 27938., 3448., 232., 34., 191.442, 
  23.627, 1.59, 0.233, 1.718019*^6, 104606., 11.773, 0.717, 89315., 0.612, 
  "tests performed", 85.19, 1.4593446*^8, 8.823, 39.6, 14.178, 9.393, 
  24765.954, 0.1, 431.297, 6.18, 23.4, 58.3, "", 8.05, 72.58}, 
 {"RUS", "Europe", "Russia", "2020-04-18", 32008., 4070., 273., 41., 219.331, 
  27.889, 1.871, 0.281, 1.831892*^6, 113873., 12.553, 0.78, 92493., 0.634, 
  "tests performed", 85.19, 1.4593446*^8, 8.823, 39.6, 14.178, 9.393, 
  24765.954, 0.1, 431.297, 6.18, 23.4, 58.3, "", 8.05, 72.58}, 
 {"RUS", "Europe", "Russia", "2020-04-19", 36793., 4785., 313., 40., 252.12, 
  32.789, 2.145, 0.274, 1.949813*^6, 117921., 13.361, 0.808, 95867., 0.657, 
  "tests performed", 85.19, 1.4593446*^8, 8.823, 39.6, 14.178, 9.393, 
  24765.954, 0.1, 431.297, 6.18, 23.4, 58.3, "", 8.05, 72.58}, 
 {"RUS", "Europe", "Russia", "2020-04-20", 42853., 6060., 361., 48., 293.646, 
  41.525, 2.474, 0.329, 2.053319*^6, 103506., 14.07, 0.709, 99047., 0.679, 
  "tests performed", 85.19, 1.4593446*^8, 8.823, 39.6, 14.178, 9.393, 
  24765.954, 0.1, 431.297, 6.18, 23.4, 58.3, "", 8.05, 72.58}, 
 {"RUS", "Europe", "Russia", "2020-04-21", 47121., 4268., 405., 44., 322.892, 
  29.246, 2.775, 0.302, 2.142604*^6, 89285., 14.682, 0.612, 102370., 0.701, 
  "tests performed", 85.19, 1.4593446*^8, 8.823, 39.6, 14.178, 9.393, 
  24765.954, 0.1, 431.297, 6.18, 23.4, 58.3, "", 8.05, 72.58}, 
 {"RUS", "Europe", "Russia", "2020-04-22", 52763., 5642., 456., 51., 361.553, 
  38.661, 3.125, 0.349, 2.252539*^6, 109935., 15.435, 0.753, 104935., 0.719, 
  "tests performed", 85.19, 1.4593446*^8, 8.823, 39.6, 14.178, 9.393, 
  24765.954, 0.1, 431.297, 6.18, 23.4, 58.3, "", 8.05, 72.58}, 
 {"RUS", "Europe", "Russia", "2020-04-23", 57999., 5236., 513., 57., 397.432, 
  35.879, 3.515, 0.391, 2.401616*^6, 149077., 16.457, 1.022, 112600., 0.772, 
  "tests performed", 85.19, 1.4593446*^8, 8.823, 39.6, 14.178, 9.393, 
  24765.954, 0.1, 431.297, 6.18, 23.4, 58.3, "", 8.05, 72.58}, 
 {"RUS", "Europe", "Russia", "2020-04-24", 62773., 4774., 555., 42., 430.145, 
  32.713, 3.803, 0.288, 2.552*^6, 150384., 17.487, 1.03, 119140., 0.816, 
  "tests performed", 85.19, 1.4593446*^8, 8.823, 39.6, 14.178, 9.393, 
  24765.954, 0.1, 431.297, 6.18, 23.4, 58.3, "", 8.05, 72.58}, 
 {"RUS", "Europe", "Russia", "2020-04-25", 68622., 5849., 615., 60., 470.225, 
  40.08, 4.214, 0.411, 2.7215*^6, 169500., 18.649, 1.161, 127087., 0.871, 
  "tests performed", 85.19, 1.4593446*^8, 8.823, 39.6, 14.178, 9.393, 
  24765.954, 0.1, 431.297, 6.18, 23.4, 58.3, "", 8.05, 72.58}, 
 {"RUS", "Europe", "Russia", "2020-04-26", 74588., 5966., 681., 66., 511.106, 
  40.881, 4.666, 0.452, 2.877699*^6, 156199., 19.719, 1.07, 132555., 0.908, 
  "tests performed", 85.19, 1.4593446*^8, 8.823, 39.6, 14.178, 9.393, 
  24765.954, 0.1, 431.297, 6.18, 23.4, 58.3, "", 8.05, 72.58}, 
 {"RUS", "Europe", "Russia", "2020-04-27", 80949., 6361., 747., 66., 554.694, 
  43.588, 5.119, 0.452, 3.019434*^6, 141735., 20.69, 0.971, 138016., 0.946, 
  "tests performed", 85.19, 1.4593446*^8, 8.823, 39.6, 14.178, 9.393, 
  24765.954, 0.1, 431.297, 6.18, 23.4, 58.3, "", 8.05, 72.58}, 
 {"RUS", "Europe", "Russia", "2020-04-28", 87147., 6198., 795., 48., 597.165, 
  42.471, 5.448, 0.329, 3.139258*^6, 119824., 21.511, 0.821, 142379., 0.976, 
  "tests performed", 85.19, 1.4593446*^8, 8.823, 39.6, 14.178, 9.393, 
  24765.954, 0.1, 431.297, 6.18, 23.4, 58.3, "", 8.05, 72.58}, 
 {"RUS", "Europe", "Russia", "2020-04-29", 93558., 6411., 867., 72., 641.096, 
  43.931, 5.941, 0.493, 3.303717*^6, 164459., 22.638, 1.127, 150168., 1.029, 
  "tests performed", 85.19, 1.4593446*^8, 8.823, 39.6, 14.178, 9.393, 
  24765.954, 0.1, 431.297, 6.18, 23.4, 58.3, "", 8.05, 72.58}, 
 {"RUS", "Europe", "Russia", "2020-04-30", 99399., 5841., 972., 105., 
  681.121, 40.025, 6.661, 0.72, 3.498308*^6, 194591., 23.972, 1.333, 156670., 
  1.074, "tests performed", 85.19, 1.4593446*^8, 8.823, 39.6, 14.178, 9.393, 
  24765.954, 0.1, 431.297, 6.18, 23.4, 58.3, "", 8.05, 72.58}, 
 {"RUS", "Europe", "Russia", "2020-05-01", 106498., 7099., 1073., 101., 
  729.766, 48.645, 7.353, 0.692, 3.723807*^6, 225499., 25.517, 1.545, 
  167401., 1.147, "tests performed", 85.19, 1.4593446*^8, 8.823, 39.6, 
  14.178, 9.393, 24765.954, 0.1, 431.297, 6.18, 23.4, 58.3, "", 8.05, 72.58}, 
 {"RUS", "Europe", "Russia", "2020-05-02", 114431., 7933., 1169., 96., 
  784.126, 54.36, 8.01, 0.658, 3.945518*^6, 221711., 27.036, 1.519, 174860., 
  1.198, "tests performed", 85.19, 1.4593446*^8, 8.823, 39.6, 14.178, 9.393, 
  24765.954, 0.1, 431.297, 6.18, 23.4, 58.3, "", 8.05, 72.58}, 
 {"RUS", "Europe", "Russia", "2020-05-03", 124054., 9623., 1222., 53., 
  850.067, 65.941, 8.374, 0.363, 4.099999*^6, 154481., 28.095, 1.059, 
  174614., 1.197, "tests performed", 85.19, 1.4593446*^8, 8.823, 39.6, 
  14.178, 9.393, 24765.954, 0.1, 431.297, 6.18, 23.4, 58.3, "", 8.05, 72.58}, 
 {"RUS", "Europe", "Russia", "2020-05-04", 134687., 10633., 1280., 58., 
  922.928, 72.861, 8.771, 0.397, 4.303243*^6, 203244., 29.488, 1.393, 
  183401., 1.257, "tests performed", 85.19, 1.4593446*^8, 8.823, 39.6, 
  14.178, 9.393, 24765.954, 0.1, 431.297, 6.18, 23.4, 58.3, "", 8.05, 72.58}, 
 {"RUS", "Europe", "Russia", "2020-05-05", 145268., 10581., 1356., 76., 
  995.433, 72.505, 9.292, 0.521, 4.460357*^6, 157114., 30.564, 1.077, 
  188728., 1.293, "tests performed", 85.19, 1.4593446*^8, 8.823, 39.6, 
  14.178, 9.393, 24765.954, 0.1, 431.297, 6.18, 23.4, 58.3, "", 8.05, 72.58}, 
 {"RUS", "Europe", "Russia", "2020-05-06", 155370., 10102., 1451., 95., 
  1064.656, 69.223, 9.943, 0.651, 4.633731*^6, 173374., 31.752, 1.188, 
  190002., 1.302, "tests performed", 85.19, 1.4593446*^8, 8.823, 39.6, 
  14.178, 9.393, 24765.954, 0.1, 431.297, 6.18, 23.4, 58.3, "", 8.05, 72.58}, 
 {"RUS", "Europe", "Russia", "2020-05-07", 165929., 10559., 1537., 86., 
  1137.01, 72.354, 10.532, 0.589, 4.803192*^6, 169461., 32.913, 1.161, 
  186412., 1.277, "tests performed", 85.19, 1.4593446*^8, 8.823, 39.6, 
  14.178, 9.393, 24765.954, 0.1, 431.297, 6.18, 23.4, 58.3, "", 8.05, 72.58}, 
 {"RUS", "Europe", "Russia", "2020-05-08", 177160., 11231., 1625., 88., 
  1213.97, 76.959, 11.135, 0.603, 4.987468*^6, 184276., 34.176, 1.263, 
  180523., 1.237, "tests performed", 85.19, 1.4593446*^8, 8.823, 39.6, 
  14.178, 9.393, 24765.954, 0.1, 431.297, 6.18, 23.4, 58.3, "", 8.05, 72.58}, 
 {"RUS", "Europe", "Russia", "2020-05-09", 187859., 10699., 1723., 98., 
  1287.283, 73.314, 11.807, 0.672, 5.221964*^6, 234496., 35.783, 1.607, 
  182349., 1.25, "tests performed", 85.19, 1.4593446*^8, 8.823, 39.6, 14.178, 
  9.393, 24765.954, 0.1, 431.297, 6.18, 23.4, 58.3, "", 8.05, 72.58}, 
 {"RUS", "Europe", "Russia", "2020-05-10", 198676., 10817., 1827., 104., 
  1361.406, 74.122, 12.519, 0.713, 5.448463*^6, 226499., 37.335, 1.552, 
  192638., 1.32, "tests performed", 85.19, 1.4593446*^8, 8.823, 39.6, 14.178, 
  9.393, 24765.954, 0.1, 431.297, 6.18, 23.4, 58.3, "", 8.05, 72.58}, 
 {"RUS", "Europe", "Russia", "2020-05-11", 209688., 11012., 1915., 88., 
  1436.864, 75.459, 13.122, 0.603, 5.636763*^6, 188300., 38.625, 1.29, 
  190503., 1.305, "tests performed", 85.19, 1.4593446*^8, 8.823, 39.6, 
  14.178, 9.393, 24765.954, 0.1, 431.297, 6.18, 23.4, 58.3, "", 8.05, 72.58}, 
 {"RUS", "Europe", "Russia", "2020-05-12", 221344., 11656., 2009., 94., 
  1516.736, 79.871, 13.766, 0.644, 5.805404*^6, 168641., 39.781, 1.156, 
  192150., 1.317, "tests performed", 78.24, 1.4593446*^8, 8.823, 39.6, 
  14.178, 9.393, 24765.954, 0.1, 431.297, 6.18, 23.4, 58.3, "", 8.05, 72.58}, 
 {"RUS", "Europe", "Russia", "2020-05-13", 232243., 10899., 2116., 107., 
  1591.42, 74.684, 14.5, 0.733, 5.982558*^6, 177154., 40.995, 1.214, 192690., 
  1.32, "tests performed", 78.24, 1.4593446*^8, 8.823, 39.6, 14.178, 9.393, 
  24765.954, 0.1, 431.297, 6.18, 23.4, 58.3, "", 8.05, 72.58}, 
 {"RUS", "Europe", "Russia", "2020-05-14", 242271., 10028., 2212., 96., 
  1660.136, 68.716, 15.157, 0.658, 6.188102*^6, 205544., 42.403, 1.408, 
  197844., 1.356, "tests performed", 78.24, 1.4593446*^8, 8.823, 39.6, 
  14.178, 9.393, 24765.954, 0.1, 431.297, 6.18, 23.4, 58.3, "", 8.05, 72.58}, 
 {"RUS", "Europe", "Russia", "2020-05-15", 252245., 9974., 2305., 93., 
  1728.481, 68.346, 15.795, 0.637, 6.413948*^6, 225846., 43.951, 1.548, 
  203783., 1.396, "tests performed", 78.24, 1.4593446*^8, 8.823, 39.6, 
  14.178, 9.393, 24765.954, 0.1, 431.297, 6.18, 23.4, 58.3, "", 8.05, 72.58}, 
 {"RUS", "Europe", "Russia", "2020-05-16", 262843., 10598., 2418., 113., 
  1801.103, 72.622, 16.569, 0.774, 6.65634*^6, 242392., 45.612, 1.661, 
  204911., 1.404, "tests performed", 78.24, 1.4593446*^8, 8.823, 39.6, 
  14.178, 9.393, 24765.954, 0.1, 431.297, 6.18, 23.4, 58.3, "", 8.05, 72.58}, 
 {"RUS", "Europe", "Russia", "2020-05-17", 272043., 9200., 2537., 119., 
  1864.145, 63.042, 17.385, 0.815, 6.916088*^6, 259748., 47.392, 1.78, 
  209661., 1.437, "tests performed", 78.24, 1.4593446*^8, 8.823, 39.6, 
  14.178, 9.393, 24765.954, 0.1, 431.297, 6.18, 23.4, 58.3, "", 8.05, 72.58}, 
 {"RUS", "Europe", "Russia", "2020-05-18", 281752., 9709., 2631., 94., 
  1930.675, 66.53, 18.029, 0.644, 7.147014*^6, 230926., 48.974, 1.582, 
  215750., 1.478, "tests performed", 78.24, 1.4593446*^8, 8.823, 39.6, 
  14.178, 9.393, 24765.954, 0.1, 431.297, 6.18, 23.4, 58.3, "", 8.05, 72.58}, 
 {"RUS", "Europe", "Russia", "2020-05-19", 290678., 8926., 2722., 91., 
  1991.839, 61.164, 18.652, 0.624, 7.352316*^6, 205302., 50.381, 1.407, 
  220987., 1.514, "tests performed", 78.24, 1.4593446*^8, 8.823, 39.6, 
  14.178, 9.393, 24765.954, 0.1, 431.297, 6.18, 23.4, 58.3, "", 8.05, 72.58}, 
 {"RUS", "Europe", "Russia", "2020-05-20", 299941., 9263., 2837., 115., 
  2055.313, 63.474, 19.44, 0.788, 7.578029*^6, 225713., 51.928, 1.547, 
  227924., 1.562, "tests performed", 78.24, 1.4593446*^8, 8.823, 39.6, 
  14.178, 9.393, 24765.954, 0.1, 431.297, 6.18, 23.4, 58.3, "", 8.05, 72.58}, 
 {"RUS", "Europe", "Russia", "2020-05-21", 308705., 8764., 2972., 135., 
  2115.367, 60.054, 20.365, 0.925, 7.84088*^6, 262851., 53.729, 1.801, 
  236111., 1.618, "tests performed", 78.24, 1.4593446*^8, 8.823, 39.6, 
  14.178, 9.393, 24765.954, 0.1, 431.297, 6.18, 23.4, 58.3, "", 8.05, 72.58}, 
 {"RUS", "Europe", "Russia", "2020-05-22", 317554., 8849., 3099., 127., 
  2176.004, 60.637, 21.236, 0.87, 8.126626*^6, 285746., 55.687, 1.958, 
  244668., 1.677, "tests performed", 78.24, 1.4593446*^8, 8.823, 39.6, 
  14.178, 9.393, 24765.954, 0.1, 431.297, 6.18, 23.4, 58.3, "", 8.05, 72.58}, 
 {"RUS", "Europe", "Russia", "2020-05-23", 326448., 8894., 3249., 150., 
  2236.949, 60.945, 22.263, 1.028, 8.402747*^6, 276121., 57.579, 1.892, 
  249487., 1.71, "tests performed", 78.24, 1.4593446*^8, 8.823, 39.6, 14.178, 
  9.393, 24765.954, 0.1, 431.297, 6.18, 23.4, 58.3, "", 8.05, 72.58}, 
 {"RUS", "Europe", "Russia", "2020-05-24", 335882., 9434., 3388., 139., 
  2301.595, 64.645, 23.216, 0.952, 8.685305*^6, 282558., 59.515, 1.936, 
  252745., 1.732, "tests performed", 78.24, 1.4593446*^8, 8.823, 39.6, 
  14.178, 9.393, 24765.954, 0.1, 431.297, 6.18, 23.4, 58.3, "", 8.05, 72.58}, 
 {"RUS", "Europe", "Russia", "2020-05-25", 344481., 8599., 3541., 153., 
  2360.519, 58.924, 24.264, 1.048, 8.945384*^6, 260079., 61.297, 1.782, 
  256910., 1.76, "tests performed", 78.24, 1.4593446*^8, 8.823, 39.6, 14.178, 
  9.393, 24765.954, 0.1, 431.297, 6.18, 23.4, 58.3, "", 8.05, 72.58}, 
 {"RUS", "Europe", "Russia", "2020-05-26", 353427., 8946., 3633., 92., 
  2421.82, 61.301, 24.895, 0.63, 9.16059*^6, 215206., 62.772, 1.475, 258325., 
  1.77, "tests performed", 78.24, 1.4593446*^8, 8.823, 39.6, 14.178, 9.393, 
  24765.954, 0.1, 431.297, 6.18, 23.4, 58.3, "", 8.05, 72.58}, 
 {"RUS", "Europe", "Russia", "2020-05-27", 362342., 8915., 3807., 174., 
  2482.909, 61.089, 26.087, 1.192, 9.415992*^6, 255402., 64.522, 1.75, 
  262566., 1.799, "tests performed", 78.24, 1.4593446*^8, 8.823, 39.6, 
  14.178, 9.393, 24765.954, 0.1, 431.297, 6.18, 23.4, 58.3, "", 8.05, 72.58}, 
 {"RUS", "Europe", "Russia", "2020-05-28", 370680., 8338., 3968., 161., 
  2540.044, 57.135, 27.19, 1.103, 9.70128*^6, 285288., 66.477, 1.955, 
  265771., 1.821, "tests performed", 78.24, 1.4593446*^8, 8.823, 39.6, 
  14.178, 9.393, 24765.954, 0.1, 431.297, 6.18, 23.4, 58.3, "", 8.05, 72.58}, 
 {"RUS", "Europe", "Russia", "2020-05-29", 379051., 8371., 4142., 174., 
  2597.406, 57.361, 28.383, 1.192, 1.0000061*^7, 298781., 68.524, 2.047, 
  267634., 1.834, "tests performed", 78.24, 1.4593446*^8, 8.823, 39.6, 
  14.178, 9.393, 24765.954, 0.1, 431.297, 6.18, 23.4, 58.3, "", 8.05, 72.58}, 
 {"RUS", "Europe", "Russia", "2020-05-30", 387623., 8572., 4374., 232., 
  2656.144, 58.739, 29.972, 1.59, 1.03162*^7, 316139., 70.691, 2.166, 
  273350., 1.873, "tests performed", 78.24, 1.4593446*^8, 8.823, 39.6, 
  14.178, 9.393, 24765.954, 0.1, 431.297, 6.18, 23.4, 58.3, "", 8.05, 72.58}, 
 {"RUS", "Europe", "Russia", "2020-05-31", 396575., 8952., 4555., 181., 
  2717.487, 61.343, 31.213, 1.24, 1.0643124*^7, 326924., 72.931, 2.24, 
  279688., 1.917, "tests performed", 78.24, 1.4593446*^8, 8.823, 39.6, 
  14.178, 9.393, 24765.954, 0.1, 431.297, 6.18, 23.4, 58.3, "", 8.05, 72.58}, 
 {"RUS", "Europe", "Russia", "2020-06-01", 405843., 9268., 4693., 138., 
  2780.995, 63.508, 32.158, 0.946, 1.0923108*^7, 279984., 74.849, 1.919, 
  282532., 1.936, "tests performed", 74.54, 1.4593446*^8, 8.823, 39.6, 
  14.178, 9.393, 24765.954, 0.1, 431.297, 6.18, 23.4, 58.3, "", 8.05, 72.58}, 
 {"RUS", "Europe", "Russia", "2020-06-02", 414878., 9035., 4855., 162., 
  2842.906, 61.911, 33.268, 1.11, 1.1151622*^7, 228514., 76.415, 1.566, 
  284433., 1.949, "tests performed", 74.54, 1.4593446*^8, 8.823, 39.6, 
  14.178, 9.393, 24765.954, 0.1, 431.297, 6.18, 23.4, 58.3, "", 8.05, 72.58}, 
 {"RUS", "Europe", "Russia", "2020-06-03", 423741., 8863., 5037., 182., 
  2903.639, 60.733, 34.515, 1.247, 1.1426045*^7, 274423., 78.296, 1.88, 
  287150., 1.968, "tests performed", 74.54, 1.4593446*^8, 8.823, 39.6, 
  14.178, 9.393, 24765.954, 0.1, 431.297, 6.18, 23.4, 58.3, "", 8.05, 72.58}, 
 {"RUS", "Europe", "Russia", "2020-06-04", 432277., 8536., 5215., 178., 
  2962.131, 58.492, 35.735, 1.22, 1.1733051*^7, 307006., 80.399, 2.104, 
  290253., 1.989, "tests performed", 74.54, 1.4593446*^8, 8.823, 39.6, 
  14.178, 9.393, 24765.954, 0.1, 431.297, 6.18, 23.4, 58.3, "", 8.05, 72.58}, 
 {"RUS", "Europe", "Russia", "2020-06-05", 441108., 8831., 5384., 169., 
  3022.645, 60.513, 36.893, 1.158, 1.2053663*^7, 320612., 82.596, 2.197, 
  293372., 2.01, "tests performed", 74.54, 1.4593446*^8, 8.823, 39.6, 14.178, 
  9.393, 24765.954, 0.1, 431.297, 6.18, 23.4, 58.3, "", 8.05, 72.58}, 
 {"RUS", "Europe", "Russia", "2020-06-06", 449834., 8726., 5528., 144., 
  3082.439, 59.794, 37.88, 0.987, 1.2388968*^7, 335305., 84.894, 2.298, 
  296110., 2.029, "tests performed", 74.54, 1.4593446*^8, 8.823, 39.6, 
  14.178, 9.393, 24765.954, 0.1, 431.297, 6.18, 23.4, 58.3, "", 8.05, 72.58}, 
 {"RUS", "Europe", "Russia", "2020-06-07", 458689., 8855., 5725., 197., 
  3143.116, 60.678, 39.23, 1.35, 1.2721549*^7, 332581., 87.173, 2.279, 
  296918., 2.035, "tests performed", 74.54, 1.4593446*^8, 8.823, 39.6, 
  14.178, 9.393, 24765.954, 0.1, 431.297, 6.18, 23.4, 58.3, "", 8.05, 72.58}, 
 {"RUS", "Europe", "Russia", "2020-06-08", 467673., 8984., 5859., 134., 
  3204.678, 61.562, 40.148, 0.918, 1.3016023*^7, 294474., 89.191, 2.018, 
  298988., 2.049, "tests performed", 74.54, 1.4593446*^8, 8.823, 39.6, 
  14.178, 9.393, 24765.954, 0.1, 431.297, 6.18, 23.4, 58.3, "", 8.05, 72.58}, 
 {"RUS", "Europe", "Russia", "2020-06-09", 476658., 8985., 5971., 112., 
  3266.247, 61.569, 40.916, 0.767, 1.3254678*^7, 238655., 90.826, 1.635, 
  300437., 2.059, "tests performed", 74.54, 1.4593446*^8, 8.823, 39.6, 
  14.178, 9.393, 24765.954, 0.1, 431.297, 6.18, 23.4, 58.3, "", 8.05, 72.58}, 
 {"RUS", "Europe", "Russia", "2020-06-10", 485253., 8595., 6141., 170., 
  3325.143, 58.896, 42.081, 1.165, 1.3545303*^7, 290625., 92.818, 1.991, 
  302751., 2.075, "tests performed", 74.54, 1.4593446*^8, 8.823, 39.6, 
  14.178, 9.393, 24765.954, 0.1, 431.297, 6.18, 23.4, 58.3, "", 8.05, 72.58}, 
 {"RUS", "Europe", "Russia", "2020-06-11", 493657., 8404., 6358., 217., 
  3382.731, 57.587, 43.568, 1.487, 1.3875097*^7, 329794., 95.078, 2.26, 
  306007., 2.097, "tests performed", 74.54, 1.4593446*^8, 8.823, 39.6, 
  14.178, 9.393, 24765.954, 0.1, 431.297, 6.18, 23.4, 58.3, "", 8.05, 72.58}, 
 {"RUS", "Europe", "Russia", "2020-06-12", 502436., 8779., 6532., 174., 
  3442.888, 60.157, 44.76, 1.192, 1.4218674*^7, 343577., 97.432, 2.354, 
  309287., 2.119, "tests performed", 74.54, 1.4593446*^8, 8.823, 39.6, 
  14.178, 9.393, 24765.954, 0.1, 431.297, 6.18, 23.4, 58.3, "", 8.05, 72.58}, 
 {"RUS", "Europe", "Russia", "2020-06-13", 511423., 8987., 6715., 183., 
  3504.47, 61.582, 46.014, 1.254, 1.4574117*^7, 355443., 99.868, 2.436, 
  312164., 2.139, "tests performed", 74.54, 1.4593446*^8, 8.823, 39.6, 
  14.178, 9.393, 24765.954, 0.1, 431.297, 6.18, 23.4, 58.3, "", 8.05, 72.58}, 
 {"RUS", "Europe", "Russia", "2020-06-14", 520129., 8706., 6829., 114., 
  3564.127, 59.657, 46.795, 0.781, 1.4880172*^7, 306055., 101.965, 2.097, 
  308375., 2.113, "tests performed", 74.54, 1.4593446*^8, 8.823, 39.6, 
  14.178, 9.393, 24765.954, 0.1, 431.297, 6.18, 23.4, 58.3, "", 8.05, 72.58}, 
 {"RUS", "Europe", "Russia", "2020-06-15", 528964., 8835., 6948., 119., 
  3624.668, 60.541, 47.61, 0.815, 1.5161152*^7, 280980., 103.89, 1.925, 
  306447., 2.1, "tests performed", 74.54, 1.4593446*^8, 8.823, 39.6, 14.178, 
  9.393, 24765.954, 0.1, 431.297, 6.18, 23.4, 58.3, "", 8.05, 72.58}, 
 {"RUS", "Europe", "Russia", "2020-06-16", 537210., 8246., 7091., 143., 
  3681.173, 56.505, 48.59, 0.98, 1.5395417*^7, 234265., 105.495, 1.605, 
  305820., 2.096, "tests performed", 74.54, 1.4593446*^8, 8.823, 39.6, 
  14.178, 9.393, 24765.954, 0.1, 431.297, 6.18, 23.4, 58.3, "", 8.05, 72.58}, 
 {"RUS", "Europe", "Russia", "2020-06-17", 545458., 8248., 7284., 193., 
  3737.692, 56.519, 49.913, 1.323, 1.5679724*^7, 284307., 107.444, 1.948, 
  304917., 2.089, "tests performed", 74.54, 1.4593446*^8, 8.823, 39.6, 
  14.178, 9.393, 24765.954, 0.1, 431.297, 6.18, 23.4, 58.3, "", 8.05, 72.58}, 
 {"RUS", "Europe", "Russia", "2020-06-18", 553301., 7843., 7478., 194., 
  3791.435, 53.743, 51.242, 1.329, 1.5991697*^7, 311973., 109.581, 2.138, 
  302371., 2.072, "tests performed", 74.54, 1.4593446*^8, 8.823, 39.6, 
  14.178, 9.393, 24765.954, 0.1, 431.297, 6.18, 23.4, 58.3, "", 8.05, 72.58}, 
 {"RUS", "Europe", "Russia", "2020-06-19", 561091., 7790., 7790., 312., 
  3844.815, 53.38, 53.38, 2.138, 1.6321964*^7, 330267., 111.844, 2.263, 
  300470., 2.059, "tests performed", 74.54, 1.4593446*^8, 8.823, 39.6, 
  14.178, 9.393, 24765.954, 0.1, 431.297, 6.18, 23.4, 58.3, "", 8.05, 72.58}, 
 {"RUS", "Europe", "Russia", "2020-06-20", 569063., 7972., 7972., 182., 
  3899.442, 54.627, 54.627, 1.247, 1.6661287*^7, 339323., 114.17, 2.325, 
  298167., 2.043, "tests performed", 74.54, 1.4593446*^8, 8.823, 39.6, 
  14.178, 9.393, 24765.954, 0.1, 431.297, 6.18, 23.4, 58.3, "", 8.05, 72.58}, 
 {"RUS", "Europe", "Russia", "2020-06-21", 576952., 7889., 8002., 30., 
  3953.501, 54.059, 54.833, 0.206, 1.6998453*^7, 337166., 116.48, 2.31, 
  302612., 2.074, "tests performed", 74.54, 1.4593446*^8, 8.823, 39.6, 
  14.178, 9.393, 24765.954, 0.1, 431.297, 6.18, 23.4, 58.3, "", 8.05, 72.58}, 
 {"RUS", "Europe", "Russia", "2020-06-22", 584680., 7728., 8111., 109., 
  4006.456, 52.955, 55.58, 0.747, 1.7289691*^7, 291238., 118.476, 1.996, 
  304077., 2.084, "tests performed", 74.54, 1.4593446*^8, 8.823, 39.6, 
  14.178, 9.393, 24765.954, 0.1, 431.297, 6.18, 23.4, 58.3, "", 8.05, 72.58}, 
 {"RUS", "Europe", "Russia", "2020-06-23", 592280., 7600., 8206., 95., 
  4058.534, 52.078, 56.231, 0.651, 1.7522752*^7, 233061., 120.073, 1.597, 
  303905., 2.082, "tests performed", 72.69, 1.4593446*^8, 8.823, 39.6, 
  14.178, 9.393, 24765.954, 0.1, 431.297, 6.18, 23.4, 58.3, "", 8.05, 72.58}, 
 {"RUS", "Europe", "Russia", "2020-06-24", 599705., 7425., 8359., 153., 
  4109.413, 50.879, 57.279, 1.048, 1.7803955*^7, 281203., 122., 1.927, 
  303462., 2.079, "tests performed", 72.69, 1.4593446*^8, 8.823, 39.6, 
  14.178, 9.393, 24765.954, 0.1, 431.297, 6.18, 23.4, 58.3, "", 8.05, 72.58}, 
 {"RUS", "Europe", "Russia", "2020-06-25", 606881., 7176., 8513., 154., 
  4158.586, 49.173, 58.334, 1.055, 1.811583*^7, 311875., 124.137, 2.137, 
  303448., 2.079, "tests performed", 72.69, 1.4593446*^8, 8.823, 39.6, 
  14.178, 9.393, 24765.954, 0.1, 431.297, 6.18, 23.4, 58.3, "", 8.05, 72.58}, 
 {"RUS", "Europe", "Russia", "2020-06-26", 613994., 7113., 8605., 92., 
  4207.327, 48.741, 58.965, 0.63, 1.8402719*^7, 286889., 126.103, 1.966, 
  297251., 2.037, "tests performed", 72.69, 1.4593446*^8, 8.823, 39.6, 
  14.178, 9.393, 24765.954, 0.1, 431.297, 6.18, 23.4, 58.3, "", 8.05, 72.58}, 
 {"RUS", "Europe", "Russia", "2020-06-27", 620794., 6800., 8781., 176., 
  4253.923, 46.596, 60.171, 1.206, 1.8707946*^7, 305227., 128.194, 2.092, 
  292380., 2.004, "tests performed", 72.69, 1.4593446*^8, 8.823, 39.6, 
  14.178, 9.393, 24765.954, 0.1, 431.297, 6.18, 23.4, 58.3, "", 8.05, 72.58}, 
 {"RUS", "Europe", "Russia", "2020-06-28", 627646., 6852., 8969., 188., 
  4300.876, 46.953, 61.459, 1.288, 1.9044954*^7, 337008., 130.503, 2.309, 
  292357., 2.003, "tests performed", 72.69, 1.4593446*^8, 8.823, 39.6, 
  14.178, 9.393, 24765.954, 0.1, 431.297, 6.18, 23.4, 58.3, "", 8.05, 72.58}, 
 {"RUS", "Europe", "Russia", "2020-06-29", 634437., 6791., 9073., 104., 
  4347.41, 46.535, 62.172, 0.713, 1.9334442*^7, 289488., 132.487, 1.984, 
  292107., 2.002, "tests performed", 72.69, 1.4593446*^8, 8.823, 39.6, 
  14.178, 9.393, 24765.954, 0.1, 431.297, 6.18, 23.4, 58.3, "", 8.05, 72.58}, 
 {"RUS", "Europe", "Russia", "2020-06-30", 641156., 6719., 9166., 93., 
  4393.452, 46.041, 62.809, 0.637, 1.956244*^7, 227998., 134.049, 1.562, 
  291384., 1.997, "tests performed", 72.69, 1.4593446*^8, 8.823, 39.6, 
  14.178, 9.393, 24765.954, 0.1, 431.297, 6.18, 23.4, 58.3, "", 8.05, 72.58}, 
 {"RUS", "Europe", "Russia", "2020-07-01", 647849., 6693., 9320., 154., 
  4439.315, 45.863, 63.864, 1.055, 1.9852167*^7, 289727., 136.035, 1.985, 
  292602., 2.005, "tests performed", 72.69, 1.4593446*^8, 8.823, 39.6, 
  14.178, 9.393, 24765.954, 0.1, 431.297, 6.18, 23.4, 58.3, "", 8.05, 72.58}, 
 {"RUS", "Europe", "Russia", "2020-07-02", 654405., 6556., 9536., 216., 
  4484.239, 44.924, 65.344, 1.48, 2.0168904*^7, 316737., 138.205, 2.17, 
  293296., 2.01, "tests performed", 72.69, 1.4593446*^8, 8.823, 39.6, 14.178, 
  9.393, 24765.954, 0.1, 431.297, 6.18, 23.4, 58.3, "", 8.05, 72.58}, 
 {"RUS", "Europe", "Russia", "2020-07-03", 661165., 6760., 9683., 147., 
  4530.561, 46.322, 66.352, 1.007, 2.045111*^7, 282206., 140.139, 1.934, 
  292627., 2.005, "tests performed", 72.69, 1.4593446*^8, 8.823, 39.6, 
  14.178, 9.393, 24765.954, 0.1, 431.297, 6.18, 23.4, 58.3, "", 8.05, 72.58}, 
 {"RUS", "Europe", "Russia", "2020-07-04", 667883., 6718., 9859., 176., 
  4576.596, 46.034, 67.558, 1.206, 2.0752406*^7, 301296., 142.204, 2.065, 
  292066., 2.001, "tests performed", "", 1.4593446*^8, 8.823, 39.6, 14.178, 
  9.393, 24765.954, 0.1, 431.297, 6.18, 23.4, 58.3, "", 8.05, 72.58}, 
 {"RUS", "Europe", "Russia", "2020-07-05", 674515., 6632., 10027., 168., 
  4622.041, 45.445, 68.709, 1.151, "", "", "", "", 285564., 1.957, 
  "tests performed", "", 1.4593446*^8, 8.823, 39.6, 14.178, 9.393, 24765.954, 
  0.1, 431.297, 6.18, 23.4, 58.3, "", 8.05, 72.58}, 
 {"RUS", "Europe", "Russia", "2020-07-06", 681251., 6736., 10161., 134., 
  4668.198, 46.158, 69.627, 0.918, 2.1335394*^7, "", 146.198, "", 285850., 
  1.959, "tests performed", "", 1.4593446*^8, 8.823, 39.6, 14.178, 9.393, 
  24765.954, 0.1, 431.297, 6.18, 23.4, 58.3, "", 8.05, 72.58}, 
 {"RUS", "Europe", "Russia", "2020-07-07", 687862., 6611., 10296., 135., 
  4713.499, 45.301, 70.552, 0.925, 2.1537771*^7, 202377., 147.585, 1.387, 
  282190., 1.934, "tests performed", "", 1.4593446*^8, 8.823, 39.6, 14.178, 
  9.393, 24765.954, 0.1, 431.297, 6.18, 23.4, 58.3, "", 8.05, 72.58}, 
 {"RUS", "Europe", "Russia", "2020-07-08", 694230., 6368., 10494., 198., 
  4757.135, 43.636, 71.909, 1.357, "", "", "", "", "", "", "", "", 
  1.4593446*^8, 8.823, 39.6, 14.178, 9.393, 24765.954, 0.1, 431.297, 6.18, 
  23.4, 58.3, "", 8.05, 72.58}, {"RWA", "Africa", "Rwanda", "2020-03-15", 1., 
  1., 0., 0., 0.077, 0.077, 0., 0., "", "", "", "", "", "", "", 30.09, 
  1.2952209*^7, 494.869, 20.3, 2.974, 1.642, 1854.211, 56., 191.375, 4.28, 
  4.7, 21., 4.617, "", 69.02}, {"RWA", "Africa", "Rwanda", "2020-03-16", 5., 
  4., 0., 0., 0.386, 0.309, 0., 0., "", "", "", "", "", "", "", 41.2, 
  1.2952209*^7, 494.869, 20.3, 2.974, 1.642, 1854.211, 56., 191.375, 4.28, 
  4.7, 21., 4.617, "", 69.02}, {"RWA", "Africa", "Rwanda", "2020-03-17", 5., 
  0., 0., 0., 0.386, 0., 0., 0., "", "", "", "", "", "", "", 41.2, 
  1.2952209*^7, 494.869, 20.3, 2.974, 1.642, 1854.211, 56., 191.375, 4.28, 
  4.7, 21., 4.617, "", 69.02}, {"RWA", "Africa", "Rwanda", "2020-03-18", 7., 
  2., 0., 0., 0.54, 0.154, 0., 0., "", "", "", "", "", "", "", 41.2, 
  1.2952209*^7, 494.869, 20.3, 2.974, 1.642, 1854.211, 56., 191.375, 4.28, 
  4.7, 21., 4.617, "", 69.02}, {"RWA", "Africa", "Rwanda", "2020-03-19", 11., 
  4., 0., 0., 0.849, 0.309, 0., 0., "", "", "", "", "", "", "", 41.2, 
  1.2952209*^7, 494.869, 20.3, 2.974, 1.642, 1854.211, 56., 191.375, 4.28, 
  4.7, 21., 4.617, "", 69.02}, {"RWA", "Africa", "Rwanda", "2020-03-20", 11., 
  0., 0., 0., 0.849, 0., 0., 0., "", "", "", "", "", "", "", 42.59, 
  1.2952209*^7, 494.869, 20.3, 2.974, 1.642, 1854.211, 56., 191.375, 4.28, 
  4.7, 21., 4.617, "", 69.02}, {"RWA", "Africa", "Rwanda", "2020-03-21", 17., 
  6., 0., 0., 1.313, 0.463, 0., 0., "", "", "", "", "", "", "", 90.74, 
  1.2952209*^7, 494.869, 20.3, 2.974, 1.642, 1854.211, 56., 191.375, 4.28, 
  4.7, 21., 4.617, "", 69.02}, {"RWA", "Africa", "Rwanda", "2020-03-22", 17., 
  0., 0., 0., 1.313, 0., 0., 0., "", "", "", "", "", "", "", 90.74, 
  1.2952209*^7, 494.869, 20.3, 2.974, 1.642, 1854.211, 56., 191.375, 4.28, 
  4.7, 21., 4.617, "", 69.02}, {"RWA", "Africa", "Rwanda", "2020-03-23", 19., 
  2., 0., 0., 1.467, 0.154, 0., 0., "", "", "", "", "", "", "", 90.74, 
  1.2952209*^7, 494.869, 20.3, 2.974, 1.642, 1854.211, 56., 191.375, 4.28, 
  4.7, 21., 4.617, "", 69.02}, {"RWA", "Africa", "Rwanda", "2020-03-24", 36., 
  17., 0., 0., 2.779, 1.313, 0., 0., "", "", "", "", "", "", "", 90.74, 
  1.2952209*^7, 494.869, 20.3, 2.974, 1.642, 1854.211, 56., 191.375, 4.28, 
  4.7, 21., 4.617, "", 69.02}, {"RWA", "Africa", "Rwanda", "2020-03-25", 40., 
  4., 0., 0., 3.088, 0.309, 0., 0., "", "", "", "", "", "", "", 90.74, 
  1.2952209*^7, 494.869, 20.3, 2.974, 1.642, 1854.211, 56., 191.375, 4.28, 
  4.7, 21., 4.617, "", 69.02}, {"RWA", "Africa", "Rwanda", "2020-03-26", 41., 
  1., 0., 0., 3.165, 0.077, 0., 0., "", "", "", "", "", "", "", 90.74, 
  1.2952209*^7, 494.869, 20.3, 2.974, 1.642, 1854.211, 56., 191.375, 4.28, 
  4.7, 21., 4.617, "", 69.02}, {"RWA", "Africa", "Rwanda", "2020-03-27", 50., 
  9., 0., 0., 3.86, 0.695, 0., 0., "", "", "", "", "", "", "", 90.74, 
  1.2952209*^7, 494.869, 20.3, 2.974, 1.642, 1854.211, 56., 191.375, 4.28, 
  4.7, 21., 4.617, "", 69.02}, {"RWA", "Africa", "Rwanda", "2020-03-28", 54., 
  4., 0., 0., 4.169, 0.309, 0., 0., "", "", "", "", "", "", "", 90.74, 
  1.2952209*^7, 494.869, 20.3, 2.974, 1.642, 1854.211, 56., 191.375, 4.28, 
  4.7, 21., 4.617, "", 69.02}, {"RWA", "Africa", "Rwanda", "2020-03-29", 60., 
  6., 0., 0., 4.632, 0.463, 0., 0., "", "", "", "", "", "", "", 90.74, 
  1.2952209*^7, 494.869, 20.3, 2.974, 1.642, 1854.211, 56., 191.375, 4.28, 
  4.7, 21., 4.617, "", 69.02}, {"RWA", "Africa", "Rwanda", "2020-03-30", 70., 
  10., 0., 0., 5.404, 0.772, 0., 0., "", "", "", "", "", "", "", 90.74, 
  1.2952209*^7, 494.869, 20.3, 2.974, 1.642, 1854.211, 56., 191.375, 4.28, 
  4.7, 21., 4.617, "", 69.02}, {"RWA", "Africa", "Rwanda", "2020-03-31", 70., 
  0., 0., 0., 5.404, 0., 0., 0., "", "", "", "", "", "", "", 90.74, 
  1.2952209*^7, 494.869, 20.3, 2.974, 1.642, 1854.211, 56., 191.375, 4.28, 
  4.7, 21., 4.617, "", 69.02}, {"RWA", "Africa", "Rwanda", "2020-04-01", 75., 
  5., 0., 0., 5.791, 0.386, 0., 0., "", "", "", "", "", "", "", 90.74, 
  1.2952209*^7, 494.869, 20.3, 2.974, 1.642, 1854.211, 56., 191.375, 4.28, 
  4.7, 21., 4.617, "", 69.02}, {"RWA", "Africa", "Rwanda", "2020-04-02", 82., 
  7., 0., 0., 6.331, 0.54, 0., 0., "", "", "", "", "", "", "", 90.74, 
  1.2952209*^7, 494.869, 20.3, 2.974, 1.642, 1854.211, 56., 191.375, 4.28, 
  4.7, 21., 4.617, "", 69.02}, {"RWA", "Africa", "Rwanda", "2020-04-03", 82., 
  0., 0., 0., 6.331, 0., 0., 0., "", "", "", "", "", "", "", 90.74, 
  1.2952209*^7, 494.869, 20.3, 2.974, 1.642, 1854.211, 56., 191.375, 4.28, 
  4.7, 21., 4.617, "", 69.02}, {"RWA", "Africa", "Rwanda", "2020-04-04", 89., 
  7., 0., 0., 6.871, 0.54, 0., 0., "", "", "", "", "", "", "", 90.74, 
  1.2952209*^7, 494.869, 20.3, 2.974, 1.642, 1854.211, 56., 191.375, 4.28, 
  4.7, 21., 4.617, "", 69.02}, {"RWA", "Africa", "Rwanda", "2020-04-05", 
  102., 13., 0., 0., 7.875, 1.004, 0., 0., "", "", "", "", "", "", "", 90.74, 
  1.2952209*^7, 494.869, 20.3, 2.974, 1.642, 1854.211, 56., 191.375, 4.28, 
  4.7, 21., 4.617, "", 69.02}, {"RWA", "Africa", "Rwanda", "2020-04-06", 
  104., 2., 0., 0., 8.03, 0.154, 0., 0., 5701., "", 0.44, "", "", "", 
  "units unclear", 90.74, 1.2952209*^7, 494.869, 20.3, 2.974, 1.642, 
  1854.211, 56., 191.375, 4.28, 4.7, 21., 4.617, "", 69.02}, 
 {"RWA", "Africa", "Rwanda", "2020-04-07", 105., 1., 0., 0., 8.107, 0.077, 
  0., 0., 6507., 806., 0.502, 0.062, "", "", "units unclear", 90.74, 
  1.2952209*^7, 494.869, 20.3, 2.974, 1.642, 1854.211, 56., 191.375, 4.28, 
  4.7, 21., 4.617, "", 69.02}, {"RWA", "Africa", "Rwanda", "2020-04-08", 
  105., 0., 0., 0., 8.107, 0., 0., 0., 7279., 772., 0.562, 0.06, "", "", 
  "units unclear", 90.74, 1.2952209*^7, 494.869, 20.3, 2.974, 1.642, 
  1854.211, 56., 191.375, 4.28, 4.7, 21., 4.617, "", 69.02}, 
 {"RWA", "Africa", "Rwanda", "2020-04-09", 110., 5., 0., 0., 8.493, 0.386, 
  0., 0., 7999., 720., 0.618, 0.056, "", "", "units unclear", 90.74, 
  1.2952209*^7, 494.869, 20.3, 2.974, 1.642, 1854.211, 56., 191.375, 4.28, 
  4.7, 21., 4.617, "", 69.02}, {"RWA", "Africa", "Rwanda", "2020-04-10", 
  113., 3., 0., 0., 8.724, 0.232, 0., 0., 9035., 1036., 0.698, 0.08, "", "", 
  "units unclear", 90.74, 1.2952209*^7, 494.869, 20.3, 2.974, 1.642, 
  1854.211, 56., 191.375, 4.28, 4.7, 21., 4.617, "", 69.02}, 
 {"RWA", "Africa", "Rwanda", "2020-04-11", 118., 5., 0., 0., 9.11, 0.386, 0., 
  0., 9877., 842., 0.763, 0.065, "", "", "units unclear", 90.74, 
  1.2952209*^7, 494.869, 20.3, 2.974, 1.642, 1854.211, 56., 191.375, 4.28, 
  4.7, 21., 4.617, "", 69.02}, {"RWA", "Africa", "Rwanda", "2020-04-12", 
  120., 2., 0., 0., 9.265, 0.154, 0., 0., 11037., 1160., 0.852, 0.09, "", "", 
  "units unclear", 90.74, 1.2952209*^7, 494.869, 20.3, 2.974, 1.642, 
  1854.211, 56., 191.375, 4.28, 4.7, 21., 4.617, "", 69.02}, 
 {"RWA", "Africa", "Rwanda", "2020-04-13", 126., 6., 0., 0., 9.728, 0.463, 
  0., 0., 11938., 901., 0.922, 0.07, 891., 0.069, "units unclear", 90.74, 
  1.2952209*^7, 494.869, 20.3, 2.974, 1.642, 1854.211, 56., 191.375, 4.28, 
  4.7, 21., 4.617, "", 69.02}, {"RWA", "Africa", "Rwanda", "2020-04-14", 
  127., 1., 0., 0., 9.805, 0.077, 0., 0., 12921., 983., 0.998, 0.076, 916., 
  0.071, "units unclear", 90.74, 1.2952209*^7, 494.869, 20.3, 2.974, 1.642, 
  1854.211, 56., 191.375, 4.28, 4.7, 21., 4.617, "", 69.02}, 
 {"RWA", "Africa", "Rwanda", "2020-04-15", 134., 7., 0., 0., 10.346, 0.54, 
  0., 0., 13844., 923., 1.069, 0.071, 938., 0.072, "units unclear", 90.74, 
  1.2952209*^7, 494.869, 20.3, 2.974, 1.642, 1854.211, 56., 191.375, 4.28, 
  4.7, 21., 4.617, "", 69.02}, {"RWA", "Africa", "Rwanda", "2020-04-16", 
  136., 2., 0., 0., 10.5, 0.154, 0., 0., 14508., 664., 1.12, 0.051, 930., 
  0.072, "units unclear", 90.74, 1.2952209*^7, 494.869, 20.3, 2.974, 1.642, 
  1854.211, 56., 191.375, 4.28, 4.7, 21., 4.617, "", 69.02}, 
 {"RWA", "Africa", "Rwanda", "2020-04-17", 138., 2., 0., 0., 10.655, 0.154, 
  0., 0., 15268., 760., 1.179, 0.059, 890., 0.069, "units unclear", 90.74, 
  1.2952209*^7, 494.869, 20.3, 2.974, 1.642, 1854.211, 56., 191.375, 4.28, 
  4.7, 21., 4.617, "", 69.02}, {"RWA", "Africa", "Rwanda", "2020-04-18", 
  143., 5., 0., 0., 11.041, 0.386, 0., 0., 15980., 712., 1.234, 0.055, 872., 
  0.067, "units unclear", 90.74, 1.2952209*^7, 494.869, 20.3, 2.974, 1.642, 
  1854.211, 56., 191.375, 4.28, 4.7, 21., 4.617, "", 69.02}, 
 {"RWA", "Africa", "Rwanda", "2020-04-19", 144., 1., 0., 0., 11.118, 0.077, 
  0., 0., 16702., 722., 1.29, 0.056, 809., 0.062, "units unclear", 90.74, 
  1.2952209*^7, 494.869, 20.3, 2.974, 1.642, 1854.211, 56., 191.375, 4.28, 
  4.7, 21., 4.617, "", 69.02}, {"RWA", "Africa", "Rwanda", "2020-04-20", 
  147., 3., 0., 0., 11.349, 0.232, 0., 0., 18001., 1299., 1.39, 0.1, 866., 
  0.067, "units unclear", 90.74, 1.2952209*^7, 494.869, 20.3, 2.974, 1.642, 
  1854.211, 56., 191.375, 4.28, 4.7, 21., 4.617, "", 69.02}, 
 {"RWA", "Africa", "Rwanda", "2020-04-21", 147., 0., 0., 0., 11.349, 0., 0., 
  0., 19450., 1449., 1.502, 0.112, 933., 0.072, "units unclear", 90.74, 
  1.2952209*^7, 494.869, 20.3, 2.974, 1.642, 1854.211, 56., 191.375, 4.28, 
  4.7, 21., 4.617, "", 69.02}, {"RWA", "Africa", "Rwanda", "2020-04-22", 
  150., 3., 0., 0., 11.581, 0.232, 0., 0., 20488., 1038., 1.582, 0.08, 949., 
  0.073, "units unclear", 90.74, 1.2952209*^7, 494.869, 20.3, 2.974, 1.642, 
  1854.211, 56., 191.375, 4.28, 4.7, 21., 4.617, "", 69.02}, 
 {"RWA", "Africa", "Rwanda", "2020-04-23", 153., 3., 0., 0., 11.813, 0.232, 
  0., 0., 21831., 1343., 1.686, 0.104, 1046., 0.081, "units unclear", 90.74, 
  1.2952209*^7, 494.869, 20.3, 2.974, 1.642, 1854.211, 56., 191.375, 4.28, 
  4.7, 21., 4.617, "", 69.02}, {"RWA", "Africa", "Rwanda", "2020-04-24", 
  154., 1., 0., 0., 11.89, 0.077, 0., 0., 22877., 1046., 1.766, 0.081, 1087., 
  0.084, "units unclear", 90.74, 1.2952209*^7, 494.869, 20.3, 2.974, 1.642, 
  1854.211, 56., 191.375, 4.28, 4.7, 21., 4.617, "", 69.02}, 
 {"RWA", "Africa", "Rwanda", "2020-04-25", 176., 22., 0., 0., 13.588, 1.699, 
  0., 0., 24152., 1275., 1.865, 0.098, 1167., 0.09, "units unclear", 90.74, 
  1.2952209*^7, 494.869, 20.3, 2.974, 1.642, 1854.211, 56., 191.375, 4.28, 
  4.7, 21., 4.617, "", 69.02}, {"RWA", "Africa", "Rwanda", "2020-04-26", 
  183., 7., 0., 0., 14.129, 0.54, 0., 0., 25177., 1025., 1.944, 0.079, 1211., 
  0.093, "units unclear", 90.74, 1.2952209*^7, 494.869, 20.3, 2.974, 1.642, 
  1854.211, 56., 191.375, 4.28, 4.7, 21., 4.617, "", 69.02}, 
 {"RWA", "Africa", "Rwanda", "2020-04-27", 191., 8., 0., 0., 14.747, 0.618, 
  0., 0., 26391., 1214., 2.038, 0.094, 1199., 0.093, "units unclear", 90.74, 
  1.2952209*^7, 494.869, 20.3, 2.974, 1.642, 1854.211, 56., 191.375, 4.28, 
  4.7, 21., 4.617, "", 69.02}, {"RWA", "Africa", "Rwanda", "2020-04-28", 
  207., 16., 0., 0., 15.982, 1.235, 0., 0., 27896., 1505., 2.154, 0.116, 
  1207., 0.093, "units unclear", 90.74, 1.2952209*^7, 494.869, 20.3, 2.974, 
  1.642, 1854.211, 56., 191.375, 4.28, 4.7, 21., 4.617, "", 69.02}, 
 {"RWA", "Africa", "Rwanda", "2020-04-29", 212., 5., 0., 0., 16.368, 0.386, 
  0., 0., 29601., 1705., 2.285, 0.132, 1302., 0.101, "units unclear", 90.74, 
  1.2952209*^7, 494.869, 20.3, 2.974, 1.642, 1854.211, 56., 191.375, 4.28, 
  4.7, 21., 4.617, "", 69.02}, {"RWA", "Africa", "Rwanda", "2020-04-30", 
  225., 13., 0., 0., 17.372, 1.004, 0., 0., 30741., 1140., 2.373, 0.088, 
  1273., 0.098, "units unclear", 90.74, 1.2952209*^7, 494.869, 20.3, 2.974, 
  1.642, 1854.211, 56., 191.375, 4.28, 4.7, 21., 4.617, "", 69.02}, 
 {"RWA", "Africa", "Rwanda", "2020-05-01", 243., 18., 0., 0., 18.761, 1.39, 
  0., 0., 32106., 1365., 2.479, 0.105, 1318., 0.102, "units unclear", 90.74, 
  1.2952209*^7, 494.869, 20.3, 2.974, 1.642, 1854.211, 56., 191.375, 4.28, 
  4.7, 21., 4.617, "", 69.02}, {"RWA", "Africa", "Rwanda", "2020-05-02", 
  249., 6., 0., 0., 19.225, 0.463, 0., 0., 33303., 1197., 2.571, 0.092, 
  1307., 0.101, "units unclear", 90.74, 1.2952209*^7, 494.869, 20.3, 2.974, 
  1.642, 1854.211, 56., 191.375, 4.28, 4.7, 21., 4.617, "", 69.02}, 
 {"RWA", "Africa", "Rwanda", "2020-05-03", 255., 6., 0., 0., 19.688, 0.463, 
  0., 0., 34350., 1047., 2.652, 0.081, 1310., 0.101, "units unclear", 90.74, 
  1.2952209*^7, 494.869, 20.3, 2.974, 1.642, 1854.211, 56., 191.375, 4.28, 
  4.7, 21., 4.617, "", 69.02}, {"RWA", "Africa", "Rwanda", "2020-05-04", 
  259., 4., 0., 0., 19.997, 0.309, 0., 0., 35096., 746., 2.71, 0.058, 1244., 
  0.096, "units unclear", 69.44, 1.2952209*^7, 494.869, 20.3, 2.974, 1.642, 
  1854.211, 56., 191.375, 4.28, 4.7, 21., 4.617, "", 69.02}, 
 {"RWA", "Africa", "Rwanda", "2020-05-05", 261., 2., 0., 0., 20.151, 0.154, 
  0., 0., 35992., 896., 2.779, 0.069, 1157., 0.089, "units unclear", 69.44, 
  1.2952209*^7, 494.869, 20.3, 2.974, 1.642, 1854.211, 56., 191.375, 4.28, 
  4.7, 21., 4.617, "", 69.02}, {"RWA", "Africa", "Rwanda", "2020-05-06", 
  261., 0., 0., 0., 20.151, 0., 0., 0., 37315., 1323., 2.881, 0.102, 1102., 
  0.085, "units unclear", 69.44, 1.2952209*^7, 494.869, 20.3, 2.974, 1.642, 
  1854.211, 56., 191.375, 4.28, 4.7, 21., 4.617, "", 69.02}, 
 {"RWA", "Africa", "Rwanda", "2020-05-07", 268., 7., 0., 0., 20.691, 0.54, 
  0., 0., 38834., 1519., 2.998, 0.117, 1156., 0.089, "units unclear", 69.44, 
  1.2952209*^7, 494.869, 20.3, 2.974, 1.642, 1854.211, 56., 191.375, 4.28, 
  4.7, 21., 4.617, "", 69.02}, {"RWA", "Africa", "Rwanda", "2020-05-08", 
  271., 3., 0., 0., 20.923, 0.232, 0., 0., 40187., 1353., 3.103, 0.104, 
  1154., 0.089, "units unclear", 69.44, 1.2952209*^7, 494.869, 20.3, 2.974, 
  1.642, 1854.211, 56., 191.375, 4.28, 4.7, 21., 4.617, "", 69.02}, 
 {"RWA", "Africa", "Rwanda", "2020-05-09", 273., 2., 0., 0., 21.077, 0.154, 
  0., 0., 41385., 1198., 3.195, 0.092, 1155., 0.089, "units unclear", 69.44, 
  1.2952209*^7, 494.869, 20.3, 2.974, 1.642, 1854.211, 56., 191.375, 4.28, 
  4.7, 21., 4.617, "", 69.02}, {"RWA", "Africa", "Rwanda", "2020-05-10", 
  280., 7., 0., 0., 21.618, 0.54, 0., 0., 42425., 1040., 3.276, 0.08, 1154., 
  0.089, "units unclear", 69.44, 1.2952209*^7, 494.869, 20.3, 2.974, 1.642, 
  1854.211, 56., 191.375, 4.28, 4.7, 21., 4.617, "", 69.02}, 
 {"RWA", "Africa", "Rwanda", "2020-05-11", 284., 4., 0., 0., 21.927, 0.309, 
  0., 0., 42805., 380., 3.305, 0.029, 1101., 0.085, "units unclear", 69.44, 
  1.2952209*^7, 494.869, 20.3, 2.974, 1.642, 1854.211, 56., 191.375, 4.28, 
  4.7, 21., 4.617, "", 69.02}, {"RWA", "Africa", "Rwanda", "2020-05-12", 
  285., 1., 0., 0., 22.004, 0.077, 0., 0., 43379., 574., 3.349, 0.044, 1055., 
  0.081, "units unclear", 69.44, 1.2952209*^7, 494.869, 20.3, 2.974, 1.642, 
  1854.211, 56., 191.375, 4.28, 4.7, 21., 4.617, "", 69.02}, 
 {"RWA", "Africa", "Rwanda", "2020-05-13", 286., 1., 0., 0., 22.081, 0.077, 
  0., 0., 44245., 866., 3.416, 0.067, 990., 0.076, "units unclear", 69.44, 
  1.2952209*^7, 494.869, 20.3, 2.974, 1.642, 1854.211, 56., 191.375, 4.28, 
  4.7, 21., 4.617, "", 69.02}, {"RWA", "Africa", "Rwanda", "2020-05-14", 
  287., 1., 0., 0., 22.158, 0.077, 0., 0., 45140., 895., 3.485, 0.069, 901., 
  0.07, "units unclear", 69.44, 1.2952209*^7, 494.869, 20.3, 2.974, 1.642, 
  1854.211, 56., 191.375, 4.28, 4.7, 21., 4.617, "", 69.02}, 
 {"RWA", "Africa", "Rwanda", "2020-05-15", 287., 0., 0., 0., 22.158, 0., 0., 
  0., 46198., 1058., 3.567, 0.082, 859., 0.066, "units unclear", 69.44, 
  1.2952209*^7, 494.869, 20.3, 2.974, 1.642, 1854.211, 56., 191.375, 4.28, 
  4.7, 21., 4.617, "", 69.02}, {"RWA", "Africa", "Rwanda", "2020-05-16", 
  287., 0., 0., 0., 22.158, 0., 0., 0., 48239., 2041., 3.724, 0.158, 979., 
  0.076, "units unclear", 69.44, 1.2952209*^7, 494.869, 20.3, 2.974, 1.642, 
  1854.211, 56., 191.375, 4.28, 4.7, 21., 4.617, "", 69.02}, 
 {"RWA", "Africa", "Rwanda", "2020-05-17", 289., 2., 0., 0., 22.313, 0.154, 
  0., 0., 49374., 1135., 3.812, 0.088, 993., 0.077, "units unclear", 69.44, 
  1.2952209*^7, 494.869, 20.3, 2.974, 1.642, 1854.211, 56., 191.375, 4.28, 
  4.7, 21., 4.617, "", 69.02}, {"RWA", "Africa", "Rwanda", "2020-05-18", 
  292., 3., 0., 0., 22.544, 0.232, 0., 0., 51118., 1744., 3.947, 0.135, 
  1188., 0.092, "units unclear", 69.44, 1.2952209*^7, 494.869, 20.3, 2.974, 
  1.642, 1854.211, 56., 191.375, 4.28, 4.7, 21., 4.617, "", 69.02}, 
 {"RWA", "Africa", "Rwanda", "2020-05-19", 297., 5., 0., 0., 22.93, 0.386, 
  0., 0., 52335., 1217., 4.041, 0.094, 1279., 0.099, "units unclear", 69.44, 
  1.2952209*^7, 494.869, 20.3, 2.974, 1.642, 1854.211, 56., 191.375, 4.28, 
  4.7, 21., 4.617, "", 69.02}, {"RWA", "Africa", "Rwanda", "2020-05-20", 
  308., 11., 0., 0., 23.78, 0.849, 0., 0., 53317., 982., 4.116, 0.076, 1296., 
  0.1, "units unclear", 69.44, 1.2952209*^7, 494.869, 20.3, 2.974, 1.642, 
  1854.211, 56., 191.375, 4.28, 4.7, 21., 4.617, "", 69.02}, 
 {"RWA", "Africa", "Rwanda", "2020-05-21", 314., 6., 0., 0., 24.243, 0.463, 
  0., 0., 54400., 1083., 4.2, 0.084, 1323., 0.102, "units unclear", 69.44, 
  1.2952209*^7, 494.869, 20.3, 2.974, 1.642, 1854.211, 56., 191.375, 4.28, 
  4.7, 21., 4.617, "", 69.02}, {"RWA", "Africa", "Rwanda", "2020-05-22", 
  320., 6., 0., 0., 24.706, 0.463, 0., 0., 55968., 1568., 4.321, 0.121, 
  1396., 0.108, "units unclear", 69.44, 1.2952209*^7, 494.869, 20.3, 2.974, 
  1.642, 1854.211, 56., 191.375, 4.28, 4.7, 21., 4.617, "", 69.02}, 
 {"RWA", "Africa", "Rwanda", "2020-05-23", 321., 1., 0., 0., 24.783, 0.077, 
  0., 0., 57077., 1109., 4.407, 0.086, 1263., 0.098, "units unclear", 69.44, 
  1.2952209*^7, 494.869, 20.3, 2.974, 1.642, 1854.211, 56., 191.375, 4.28, 
  4.7, 21., 4.617, "", 69.02}, {"RWA", "Africa", "Rwanda", "2020-05-24", 
  325., 4., 0., 0., 25.092, 0.309, 0., 0., 58477., 1400., 4.515, 0.108, 
  1300., 0.1, "units unclear", 69.44, 1.2952209*^7, 494.869, 20.3, 2.974, 
  1.642, 1854.211, 56., 191.375, 4.28, 4.7, 21., 4.617, "", 69.02}, 
 {"RWA", "Africa", "Rwanda", "2020-05-25", 327., 2., 0., 0., 25.247, 0.154, 
  0., 0., 59369., 892., 4.584, 0.069, 1179., 0.091, "units unclear", 69.44, 
  1.2952209*^7, 494.869, 20.3, 2.974, 1.642, 1854.211, 56., 191.375, 4.28, 
  4.7, 21., 4.617, "", 69.02}, {"RWA", "Africa", "Rwanda", "2020-05-26", 
  336., 9., 0., 0., 25.942, 0.695, 0., 0., 60443., 1074., 4.667, 0.083, 
  1158., 0.089, "units unclear", 69.44, 1.2952209*^7, 494.869, 20.3, 2.974, 
  1.642, 1854.211, 56., 191.375, 4.28, 4.7, 21., 4.617, "", 69.02}, 
 {"RWA", "Africa", "Rwanda", "2020-05-27", 339., 3., 0., 0., 26.173, 0.232, 
  0., 0., 62502., 2059., 4.826, 0.159, 1312., 0.101, "units unclear", 69.44, 
  1.2952209*^7, 494.869, 20.3, 2.974, 1.642, 1854.211, 56., 191.375, 4.28, 
  4.7, 21., 4.617, "", 69.02}, {"RWA", "Africa", "Rwanda", "2020-05-28", 
  346., 7., 0., 0., 26.714, 0.54, 0., 0., 64268., 1766., 4.962, 0.136, 1410., 
  0.109, "units unclear", 69.44, 1.2952209*^7, 494.869, 20.3, 2.974, 1.642, 
  1854.211, 56., 191.375, 4.28, 4.7, 21., 4.617, "", 69.02}, 
 {"RWA", "Africa", "Rwanda", "2020-05-29", 349., 3., 0., 0., 26.945, 0.232, 
  0., 0., 65608., 1340., 5.065, 0.103, 1377., 0.106, "units unclear", 69.44, 
  1.2952209*^7, 494.869, 20.3, 2.974, 1.642, 1854.211, 56., 191.375, 4.28, 
  4.7, 21., 4.617, "", 69.02}, {"RWA", "Africa", "Rwanda", "2020-05-30", 
  355., 6., 0., 0., 27.408, 0.463, 0., 0., 66976., 1368., 5.171, 0.106, 
  1414., 0.109, "units unclear", 69.44, 1.2952209*^7, 494.869, 20.3, 2.974, 
  1.642, 1854.211, 56., 191.375, 4.28, 4.7, 21., 4.617, "", 69.02}, 
 {"RWA", "Africa", "Rwanda", "2020-05-31", 359., 4., 1., 1., 27.717, 0.309, 
  0.077, 0.077, 68068., 1092., 5.255, 0.084, 1370., 0.106, "units unclear", 
  69.44, 1.2952209*^7, 494.869, 20.3, 2.974, 1.642, 1854.211, 56., 191.375, 
  4.28, 4.7, 21., 4.617, "", 69.02}, {"RWA", "Africa", "Rwanda", 
  "2020-06-01", 370., 11., 1., 0., 28.567, 0.849, 0.077, 0., 69151., 1083., 
  5.339, 0.084, 1397., 0.108, "units unclear", 69.44, 1.2952209*^7, 494.869, 
  20.3, 2.974, 1.642, 1854.211, 56., 191.375, 4.28, 4.7, 21., 4.617, "", 
  69.02}, {"RWA", "Africa", "Rwanda", "2020-06-02", 377., 7., 1., 0., 29.107, 
  0.54, 0.077, 0., 70108., 957., 5.413, 0.074, 1381., 0.107, "units unclear", 
  56.48, 1.2952209*^7, 494.869, 20.3, 2.974, 1.642, 1854.211, 56., 191.375, 
  4.28, 4.7, 21., 4.617, "", 69.02}, {"RWA", "Africa", "Rwanda", 
  "2020-06-03", 384., 7., 2., 1., 29.647, 0.54, 0.154, 0.077, 71141., 1033., 
  5.493, 0.08, 1234., 0.095, "units unclear", 56.48, 1.2952209*^7, 494.869, 
  20.3, 2.974, 1.642, 1854.211, 56., 191.375, 4.28, 4.7, 21., 4.617, "", 
  69.02}, {"RWA", "Africa", "Rwanda", "2020-06-04", 397., 13., 2., 0., 
  30.651, 1.004, 0.154, 0., 72510., 1369., 5.598, 0.106, 1177., 0.091, 
  "units unclear", 56.48, 1.2952209*^7, 494.869, 20.3, 2.974, 1.642, 
  1854.211, 56., 191.375, 4.28, 4.7, 21., 4.617, "", 69.02}, 
 {"RWA", "Africa", "Rwanda", "2020-06-05", 410., 13., 2., 0., 31.655, 1.004, 
  0.154, 0., 74068., 1558., 5.719, 0.12, 1209., 0.093, "units unclear", 
  56.48, 1.2952209*^7, 494.869, 20.3, 2.974, 1.642, 1854.211, 56., 191.375, 
  4.28, 4.7, 21., 4.617, "", 69.02}, {"RWA", "Africa", "Rwanda", 
  "2020-06-06", 420., 10., 2., 0., 32.427, 0.772, 0.154, 0., 75013., 945., 
  5.792, 0.073, 1148., 0.089, "units unclear", 56.48, 1.2952209*^7, 494.869, 
  20.3, 2.974, 1.642, 1854.211, 56., 191.375, 4.28, 4.7, 21., 4.617, "", 
  69.02}, {"RWA", "Africa", "Rwanda", "2020-06-07", 431., 11., 2., 0., 
  33.276, 0.849, 0.154, 0., 76331., 1318., 5.893, 0.102, 1180., 0.091, 
  "units unclear", 56.48, 1.2952209*^7, 494.869, 20.3, 2.974, 1.642, 
  1854.211, 56., 191.375, 4.28, 4.7, 21., 4.617, "", 69.02}, 
 {"RWA", "Africa", "Rwanda", "2020-06-08", 439., 8., 2., 0., 33.894, 0.618, 
  0.154, 0., 78259., 1928., 6.042, 0.149, 1301., 0.1, "units unclear", 56.48, 
  1.2952209*^7, 494.869, 20.3, 2.974, 1.642, 1854.211, 56., 191.375, 4.28, 
  4.7, 21., 4.617, "", 69.02}, {"RWA", "Africa", "Rwanda", "2020-06-09", 
  451., 12., 2., 0., 34.82, 0.926, 0.154, 0., 80129., 1870., 6.187, 0.144, 
  1432., 0.111, "units unclear", 56.48, 1.2952209*^7, 494.869, 20.3, 2.974, 
  1.642, 1854.211, 56., 191.375, 4.28, 4.7, 21., 4.617, "", 69.02}, 
 {"RWA", "Africa", "Rwanda", "2020-06-10", 463., 12., 2., 0., 35.747, 0.926, 
  0.154, 0., 82239., 2110., 6.349, 0.163, 1585., 0.122, "units unclear", 
  56.48, 1.2952209*^7, 494.869, 20.3, 2.974, 1.642, 1854.211, 56., 191.375, 
  4.28, 4.7, 21., 4.617, "", 69.02}, {"RWA", "Africa", "Rwanda", 
  "2020-06-11", 476., 13., 2., 0., 36.75, 1.004, 0.154, 0., 84029., 1790., 
  6.488, 0.138, 1646., 0.127, "units unclear", 56.48, 1.2952209*^7, 494.869, 
  20.3, 2.974, 1.642, 1854.211, 56., 191.375, 4.28, 4.7, 21., 4.617, "", 
  69.02}, {"RWA", "Africa", "Rwanda", "2020-06-12", 494., 18., 2., 0., 38.14, 
  1.39, 0.154, 0., 85613., 1584., 6.61, 0.122, 1649., 0.127, "units unclear", 
  56.48, 1.2952209*^7, 494.869, 20.3, 2.974, 1.642, 1854.211, 56., 191.375, 
  4.28, 4.7, 21., 4.617, "", 69.02}, {"RWA", "Africa", "Rwanda", 
  "2020-06-13", 510., 16., 2., 0., 39.376, 1.235, 0.154, 0., 87656., 2043., 
  6.768, 0.158, 1806., 0.139, "units unclear", 56.48, 1.2952209*^7, 494.869, 
  20.3, 2.974, 1.642, 1854.211, 56., 191.375, 4.28, 4.7, 21., 4.617, "", 
  69.02}, {"RWA", "Africa", "Rwanda", "2020-06-14", 541., 31., 2., 0., 
  41.769, 2.393, 0.154, 0., 91151., 3495., 7.037, 0.27, 2117., 0.163, 
  "units unclear", 56.48, 1.2952209*^7, 494.869, 20.3, 2.974, 1.642, 
  1854.211, 56., 191.375, 4.28, 4.7, 21., 4.617, "", 69.02}, 
 {"RWA", "Africa", "Rwanda", "2020-06-15", 582., 41., 2., 0., 44.934, 3.165, 
  0.154, 0., 94059., 2908., 7.262, 0.225, 2257., 0.174, "units unclear", 
  56.48, 1.2952209*^7, 494.869, 20.3, 2.974, 1.642, 1854.211, 56., 191.375, 
  4.28, 4.7, 21., 4.617, "", 69.02}, {"RWA", "Africa", "Rwanda", 
  "2020-06-16", 612., 30., 2., 0., 47.251, 2.316, 0.154, 0., 96801., 2742., 
  7.474, 0.212, 2382., 0.184, "units unclear", 56.48, 1.2952209*^7, 494.869, 
  20.3, 2.974, 1.642, 1854.211, 56., 191.375, 4.28, 4.7, 21., 4.617, "", 
  69.02}, {"RWA", "Africa", "Rwanda", "2020-06-17", 636., 24., 2., 0., 
  49.104, 1.853, 0.154, 0., 99309., 2508., 7.667, 0.194, 2439., 0.188, 
  "units unclear", 56.48, 1.2952209*^7, 494.869, 20.3, 2.974, 1.642, 
  1854.211, 56., 191.375, 4.28, 4.7, 21., 4.617, "", 69.02}, 
 {"RWA", "Africa", "Rwanda", "2020-06-18", 639., 3., 2., 0., 49.335, 0.232, 
  0.154, 0., 101856., 2547., 7.864, 0.197, 2547., 0.197, "units unclear", 
  56.48, 1.2952209*^7, 494.869, 20.3, 2.974, 1.642, 1854.211, 56., 191.375, 
  4.28, 4.7, 21., 4.617, "", 69.02}, {"RWA", "Africa", "Rwanda", 
  "2020-06-19", 646., 7., 2., 0., 49.876, 0.54, 0.154, 0., 104889., 3033., 
  8.098, 0.234, 2754., 0.213, "units unclear", 56.48, 1.2952209*^7, 494.869, 
  20.3, 2.974, 1.642, 1854.211, 56., 191.375, 4.28, 4.7, 21., 4.617, "", 
  69.02}, {"RWA", "Africa", "Rwanda", "2020-06-20", 661., 15., 2., 0., 
  51.034, 1.158, 0.154, 0., 108005., 3116., 8.339, 0.241, 2907., 0.224, 
  "units unclear", 56.48, 1.2952209*^7, 494.869, 20.3, 2.974, 1.642, 
  1854.211, 56., 191.375, 4.28, 4.7, 21., 4.617, "", 69.02}, 
 {"RWA", "Africa", "Rwanda", "2020-06-21", 702., 41., 2., 0., 54.199, 3.165, 
  0.154, 0., 111257., 3252., 8.59, 0.251, 2872., 0.222, "units unclear", 
  56.48, 1.2952209*^7, 494.869, 20.3, 2.974, 1.642, 1854.211, 56., 191.375, 
  4.28, 4.7, 21., 4.617, "", 69.02}, {"RWA", "Africa", "Rwanda", 
  "2020-06-22", 728., 26., 2., 0., 56.207, 2.007, 0.154, 0., 113544., 2287., 
  8.766, 0.177, 2784., 0.215, "units unclear", 56.48, 1.2952209*^7, 494.869, 
  20.3, 2.974, 1.642, 1854.211, 56., 191.375, 4.28, 4.7, 21., 4.617, "", 
  69.02}, {"RWA", "Africa", "Rwanda", "2020-06-23", 787., 59., 2., 0., 
  60.762, 4.555, 0.154, 0., 118112., 4568., 9.119, 0.353, 3044., 0.235, 
  "units unclear", 56.48, 1.2952209*^7, 494.869, 20.3, 2.974, 1.642, 
  1854.211, 56., 191.375, 4.28, 4.7, 21., 4.617, "", 69.02}, 
 {"RWA", "Africa", "Rwanda", "2020-06-24", 798., 11., 2., 0., 61.611, 0.849, 
  0.154, 0., 121527., 3415., 9.383, 0.264, 3174., 0.245, "units unclear", 
  70.37, 1.2952209*^7, 494.869, 20.3, 2.974, 1.642, 1854.211, 56., 191.375, 
  4.28, 4.7, 21., 4.617, "", 69.02}, {"RWA", "Africa", "Rwanda", 
  "2020-06-25", 830., 32., 2., 0., 64.082, 2.471, 0.154, 0., 126284., 4757., 
  9.75, 0.367, 3490., 0.269, "units unclear", 70.37, 1.2952209*^7, 494.869, 
  20.3, 2.974, 1.642, 1854.211, 56., 191.375, 4.28, 4.7, 21., 4.617, "", 
  69.02}, {"RWA", "Africa", "Rwanda", "2020-06-26", 850., 20., 2., 0., 
  65.626, 1.544, 0.154, 0., 130047., 3763., 10.041, 0.291, 3594., 0.277, 
  "units unclear", 70.37, 1.2952209*^7, 494.869, 20.3, 2.974, 1.642, 
  1854.211, 56., 191.375, 4.28, 4.7, 21., 4.617, "", 69.02}, 
 {"RWA", "Africa", "Rwanda", "2020-06-27", 858., 8., 2., 0., 66.244, 0.618, 
  0.154, 0., 134749., 4702., 10.404, 0.363, 3821., 0.295, "units unclear", 
  70.37, 1.2952209*^7, 494.869, 20.3, 2.974, 1.642, 1854.211, 56., 191.375, 
  4.28, 4.7, 21., 4.617, "", 69.02}, {"RWA", "Africa", "Rwanda", 
  "2020-06-28", 878., 20., 2., 0., 67.788, 1.544, 0.154, 0., 137751., 3002., 
  10.635, 0.232, 3785., 0.292, "units unclear", 70.37, 1.2952209*^7, 494.869, 
  20.3, 2.974, 1.642, 1854.211, 56., 191.375, 4.28, 4.7, 21., 4.617, "", 
  69.02}, {"RWA", "Africa", "Rwanda", "2020-06-29", 900., 22., 2., 0., 
  69.486, 1.699, 0.154, 0., 140249., 2498., 10.828, 0.193, 3815., 0.295, 
  "units unclear", 70.37, 1.2952209*^7, 494.869, 20.3, 2.974, 1.642, 
  1854.211, 56., 191.375, 4.28, 4.7, 21., 4.617, "", 69.02}, 
 {"RWA", "Africa", "Rwanda", "2020-06-30", 1001., 101., 2., 0., 77.284, 
  7.798, 0.154, 0., 143943., 3694., 11.113, 0.285, 3690., 0.285, 
  "units unclear", 70.37, 1.2952209*^7, 494.869, 20.3, 2.974, 1.642, 
  1854.211, 56., 191.375, 4.28, 4.7, 21., 4.617, "", 69.02}, 
 {"RWA", "Africa", "Rwanda", "2020-07-01", 1025., 24., 2., 0., 79.137, 1.853, 
  0.154, 0., 147904., 3961., 11.419, 0.306, 3768., 0.291, "units unclear", 
  70.37, 1.2952209*^7, 494.869, 20.3, 2.974, 1.642, 1854.211, 56., 191.375, 
  4.28, 4.7, 21., 4.617, "", 69.02}, {"RWA", "Africa", "Rwanda", 
  "2020-07-02", 1042., 17., 3., 1., 80.45, 1.313, 0.232, 0.077, 151641., 
  3737., 11.708, 0.289, 3622., 0.28, "units unclear", 70.37, 1.2952209*^7, 
  494.869, 20.3, 2.974, 1.642, 1854.211, 56., 191.375, 4.28, 4.7, 21., 4.617, 
  "", 69.02}, {"RWA", "Africa", "Rwanda", "2020-07-03", 1063., 21., 3., 0., 
  82.071, 1.621, 0.232, 0., 153857., 2216., 11.879, 0.171, 3401., 0.263, 
  "units unclear", 70.37, 1.2952209*^7, 494.869, 20.3, 2.974, 1.642, 
  1854.211, 56., 191.375, 4.28, 4.7, 21., 4.617, "", 69.02}, 
 {"RWA", "Africa", "Rwanda", "2020-07-04", 1081., 18., 3., 0., 83.461, 1.39, 
  0.232, 0., 157271., 3414., 12.142, 0.264, 3217., 0.248, "units unclear", 
  70.37, 1.2952209*^7, 494.869, 20.3, 2.974, 1.642, 1854.211, 56., 191.375, 
  4.28, 4.7, 21., 4.617, "", 69.02}, {"RWA", "Africa", "Rwanda", 
  "2020-07-05", 1092., 11., 3., 0., 84.31, 0.849, 0.232, 0., 160550., 3279., 
  12.396, 0.253, 3257., 0.251, "units unclear", 70.37, 1.2952209*^7, 494.869, 
  20.3, 2.974, 1.642, 1854.211, 56., 191.375, 4.28, 4.7, 21., 4.617, "", 
  69.02}, {"RWA", "Africa", "Rwanda", "2020-07-06", 1105., 13., 3., 0., 
  85.314, 1.004, 0.232, 0., "", "", "", "", "", "", "", 70.37, 1.2952209*^7, 
  494.869, 20.3, 2.974, 1.642, 1854.211, 56., 191.375, 4.28, 4.7, 21., 4.617, 
  "", 69.02}, {"RWA", "Africa", "Rwanda", "2020-07-07", 1113., 8., 3., 0., 
  85.931, 0.618, 0.232, 0., "", "", "", "", "", "", "", 70.37, 1.2952209*^7, 
  494.869, 20.3, 2.974, 1.642, 1854.211, 56., 191.375, 4.28, 4.7, 21., 4.617, 
  "", 69.02}, {"RWA", "Africa", "Rwanda", "2020-07-08", 1172., 59., 3., 0., 
  90.486, 4.555, 0.232, 0., "", "", "", "", "", "", "", "", 1.2952209*^7, 
  494.869, 20.3, 2.974, 1.642, 1854.211, 56., 191.375, 4.28, 4.7, 21., 4.617, 
  "", 69.02}, {"KNA", "North America", "Saint Kitts and Nevis", "2020-03-26", 
  2., 2., 0., 0., 37.6, 37.6, 0., 0., "", "", "", "", "", "", "", "", 53192., 
  212.865, "", "", "", 24654.385, "", "", 12.84, "", "", "", 2.3, 76.23}, 
 {"KNA", "North America", "Saint Kitts and Nevis", "2020-03-27", 2., 0., 0., 
  0., 37.6, 0., 0., 0., "", "", "", "", "", "", "", "", 53192., 212.865, "", 
  "", "", 24654.385, "", "", 12.84, "", "", "", 2.3, 76.23}, 
 {"KNA", "North America", "Saint Kitts and Nevis", "2020-03-28", 2., 0., 0., 
  0., 37.6, 0., 0., 0., "", "", "", "", "", "", "", "", 53192., 212.865, "", 
  "", "", 24654.385, "", "", 12.84, "", "", "", 2.3, 76.23}, 
 {"KNA", "North America", "Saint Kitts and Nevis", "2020-03-29", 2., 0., 0., 
  0., 37.6, 0., 0., 0., "", "", "", "", "", "", "", "", 53192., 212.865, "", 
  "", "", 24654.385, "", "", 12.84, "", "", "", 2.3, 76.23}, 
 {"KNA", "North America", "Saint Kitts and Nevis", "2020-03-30", 7., 5., 0., 
  0., 131.599, 93.999, 0., 0., "", "", "", "", "", "", "", "", 53192., 
  212.865, "", "", "", 24654.385, "", "", 12.84, "", "", "", 2.3, 76.23}, 
 {"KNA", "North America", "Saint Kitts and Nevis", "2020-03-31", 7., 0., 0., 
  0., 131.599, 0., 0., 0., "", "", "", "", "", "", "", "", 53192., 212.865, 
  "", "", "", 24654.385, "", "", 12.84, "", "", "", 2.3, 76.23}, 
 {"KNA", "North America", "Saint Kitts and Nevis", "2020-04-01", 8., 1., 0., 
  0., 150.399, 18.8, 0., 0., "", "", "", "", "", "", "", "", 53192., 212.865, 
  "", "", "", 24654.385, "", "", 12.84, "", "", "", 2.3, 76.23}, 
 {"KNA", "North America", "Saint Kitts and Nevis", "2020-04-02", 8., 0., 0., 
  0., 150.399, 0., 0., 0., "", "", "", "", "", "", "", "", 53192., 212.865, 
  "", "", "", 24654.385, "", "", 12.84, "", "", "", 2.3, 76.23}, 
 {"KNA", "North America", "Saint Kitts and Nevis", "2020-04-03", 8., 0., 0., 
  0., 150.399, 0., 0., 0., "", "", "", "", "", "", "", "", 53192., 212.865, 
  "", "", "", 24654.385, "", "", 12.84, "", "", "", 2.3, 76.23}, 
 {"KNA", "North America", "Saint Kitts and Nevis", "2020-04-04", 9., 1., 0., 
  0., 169.198, 18.8, 0., 0., "", "", "", "", "", "", "", "", 53192., 212.865, 
  "", "", "", 24654.385, "", "", 12.84, "", "", "", 2.3, 76.23}, 
 {"KNA", "North America", "Saint Kitts and Nevis", "2020-04-05", 10., 1., 0., 
  0., 187.998, 18.8, 0., 0., "", "", "", "", "", "", "", "", 53192., 212.865, 
  "", "", "", 24654.385, "", "", 12.84, "", "", "", 2.3, 76.23}, 
 {"KNA", "North America", "Saint Kitts and Nevis", "2020-04-06", 10., 0., 0., 
  0., 187.998, 0., 0., 0., "", "", "", "", "", "", "", "", 53192., 212.865, 
  "", "", "", 24654.385, "", "", 12.84, "", "", "", 2.3, 76.23}, 
 {"KNA", "North America", "Saint Kitts and Nevis", "2020-04-07", 11., 1., 0., 
  0., 206.798, 18.8, 0., 0., "", "", "", "", "", "", "", "", 53192., 212.865, 
  "", "", "", 24654.385, "", "", 12.84, "", "", "", 2.3, 76.23}, 
 {"KNA", "North America", "Saint Kitts and Nevis", "2020-04-08", 11., 0., 0., 
  0., 206.798, 0., 0., 0., "", "", "", "", "", "", "", "", 53192., 212.865, 
  "", "", "", 24654.385, "", "", 12.84, "", "", "", 2.3, 76.23}, 
 {"KNA", "North America", "Saint Kitts and Nevis", "2020-04-09", 11., 0., 0., 
  0., 206.798, 0., 0., 0., "", "", "", "", "", "", "", "", 53192., 212.865, 
  "", "", "", 24654.385, "", "", 12.84, "", "", "", 2.3, 76.23}, 
 {"KNA", "North America", "Saint Kitts and Nevis", "2020-04-10", 11., 0., 0., 
  0., 206.798, 0., 0., 0., "", "", "", "", "", "", "", "", 53192., 212.865, 
  "", "", "", 24654.385, "", "", 12.84, "", "", "", 2.3, 76.23}, 
 {"KNA", "North America", "Saint Kitts and Nevis", "2020-04-11", 12., 1., 0., 
  0., 225.598, 18.8, 0., 0., "", "", "", "", "", "", "", "", 53192., 212.865, 
  "", "", "", 24654.385, "", "", 12.84, "", "", "", 2.3, 76.23}, 
 {"KNA", "North America", "Saint Kitts and Nevis", "2020-04-12", 12., 0., 0., 
  0., 225.598, 0., 0., 0., "", "", "", "", "", "", "", "", 53192., 212.865, 
  "", "", "", 24654.385, "", "", 12.84, "", "", "", 2.3, 76.23}, 
 {"KNA", "North America", "Saint Kitts and Nevis", "2020-04-13", 12., 0., 0., 
  0., 225.598, 0., 0., 0., "", "", "", "", "", "", "", "", 53192., 212.865, 
  "", "", "", 24654.385, "", "", 12.84, "", "", "", 2.3, 76.23}, 
 {"KNA", "North America", "Saint Kitts and Nevis", "2020-04-14", 12., 0., 0., 
  0., 225.598, 0., 0., 0., "", "", "", "", "", "", "", "", 53192., 212.865, 
  "", "", "", 24654.385, "", "", 12.84, "", "", "", 2.3, 76.23}, 
 {"KNA", "North America", "Saint Kitts and Nevis", "2020-04-15", 14., 2., 0., 
  0., 263.197, 37.6, 0., 0., "", "", "", "", "", "", "", "", 53192., 212.865, 
  "", "", "", 24654.385, "", "", 12.84, "", "", "", 2.3, 76.23}, 
 {"KNA", "North America", "Saint Kitts and Nevis", "2020-04-16", 14., 0., 0., 
  0., 263.197, 0., 0., 0., "", "", "", "", "", "", "", "", 53192., 212.865, 
  "", "", "", 24654.385, "", "", 12.84, "", "", "", 2.3, 76.23}, 
 {"KNA", "North America", "Saint Kitts and Nevis", "2020-04-17", 14., 0., 0., 
  0., 263.197, 0., 0., 0., "", "", "", "", "", "", "", "", 53192., 212.865, 
  "", "", "", 24654.385, "", "", 12.84, "", "", "", 2.3, 76.23}, 
 {"KNA", "North America", "Saint Kitts and Nevis", "2020-04-18", 14., 0., 0., 
  0., 263.197, 0., 0., 0., "", "", "", "", "", "", "", "", 53192., 212.865, 
  "", "", "", 24654.385, "", "", 12.84, "", "", "", 2.3, 76.23}, 
 {"KNA", "North America", "Saint Kitts and Nevis", "2020-04-19", 14., 0., 0., 
  0., 263.197, 0., 0., 0., "", "", "", "", "", "", "", "", 53192., 212.865, 
  "", "", "", 24654.385, "", "", 12.84, "", "", "", 2.3, 76.23}, 
 {"KNA", "North America", "Saint Kitts and Nevis", "2020-04-20", 15., 1., 0., 
  0., 281.997, 18.8, 0., 0., "", "", "", "", "", "", "", "", 53192., 212.865, 
  "", "", "", 24654.385, "", "", 12.84, "", "", "", 2.3, 76.23}, 
 {"KNA", "North America", "Saint Kitts and Nevis", "2020-04-21", 15., 0., 0., 
  0., 281.997, 0., 0., 0., "", "", "", "", "", "", "", "", 53192., 212.865, 
  "", "", "", 24654.385, "", "", 12.84, "", "", "", 2.3, 76.23}, 
 {"KNA", "North America", "Saint Kitts and Nevis", "2020-04-22", 15., 0., 0., 
  0., 281.997, 0., 0., 0., "", "", "", "", "", "", "", "", 53192., 212.865, 
  "", "", "", 24654.385, "", "", 12.84, "", "", "", 2.3, 76.23}, 
 {"KNA", "North America", "Saint Kitts and Nevis", "2020-04-23", 15., 0., 0., 
  0., 281.997, 0., 0., 0., "", "", "", "", "", "", "", "", 53192., 212.865, 
  "", "", "", 24654.385, "", "", 12.84, "", "", "", 2.3, 76.23}, 
 {"KNA", "North America", "Saint Kitts and Nevis", "2020-04-24", 15., 0., 0., 
  0., 281.997, 0., 0., 0., "", "", "", "", "", "", "", "", 53192., 212.865, 
  "", "", "", 24654.385, "", "", 12.84, "", "", "", 2.3, 76.23}, 
 {"KNA", "North America", "Saint Kitts and Nevis", "2020-04-25", 15., 0., 0., 
  0., 281.997, 0., 0., 0., "", "", "", "", "", "", "", "", 53192., 212.865, 
  "", "", "", 24654.385, "", "", 12.84, "", "", "", 2.3, 76.23}, 
 {"KNA", "North America", "Saint Kitts and Nevis", "2020-04-26", 15., 0., 0., 
  0., 281.997, 0., 0., 0., "", "", "", "", "", "", "", "", 53192., 212.865, 
  "", "", "", 24654.385, "", "", 12.84, "", "", "", 2.3, 76.23}, 
 {"KNA", "North America", "Saint Kitts and Nevis", "2020-04-27", 15., 0., 0., 
  0., 281.997, 0., 0., 0., "", "", "", "", "", "", "", "", 53192., 212.865, 
  "", "", "", 24654.385, "", "", 12.84, "", "", "", 2.3, 76.23}, 
 {"KNA", "North America", "Saint Kitts and Nevis", "2020-04-28", 15., 0., 0., 
  0., 281.997, 0., 0., 0., "", "", "", "", "", "", "", "", 53192., 212.865, 
  "", "", "", 24654.385, "", "", 12.84, "", "", "", 2.3, 76.23}, 
 {"KNA", "North America", "Saint Kitts and Nevis", "2020-04-29", 15., 0., 0., 
  0., 281.997, 0., 0., 0., "", "", "", "", "", "", "", "", 53192., 212.865, 
  "", "", "", 24654.385, "", "", 12.84, "", "", "", 2.3, 76.23}, 
 {"KNA", "North America", "Saint Kitts and Nevis", "2020-04-30", 15., 0., 0., 
  0., 281.997, 0., 0., 0., "", "", "", "", "", "", "", "", 53192., 212.865, 
  "", "", "", 24654.385, "", "", 12.84, "", "", "", 2.3, 76.23}, 
 {"KNA", "North America", "Saint Kitts and Nevis", "2020-05-01", 15., 0., 0., 
  0., 281.997, 0., 0., 0., "", "", "", "", "", "", "", "", 53192., 212.865, 
  "", "", "", 24654.385, "", "", 12.84, "", "", "", 2.3, 76.23}, 
 {"KNA", "North America", "Saint Kitts and Nevis", "2020-05-02", 15., 0., 0., 
  0., 281.997, 0., 0., 0., "", "", "", "", "", "", "", "", 53192., 212.865, 
  "", "", "", 24654.385, "", "", 12.84, "", "", "", 2.3, 76.23}, 
 {"KNA", "North America", "Saint Kitts and Nevis", "2020-05-03", 15., 0., 0., 
  0., 281.997, 0., 0., 0., "", "", "", "", "", "", "", "", 53192., 212.865, 
  "", "", "", 24654.385, "", "", 12.84, "", "", "", 2.3, 76.23}, 
 {"KNA", "North America", "Saint Kitts and Nevis", "2020-05-04", 15., 0., 0., 
  0., 281.997, 0., 0., 0., "", "", "", "", "", "", "", "", 53192., 212.865, 
  "", "", "", 24654.385, "", "", 12.84, "", "", "", 2.3, 76.23}, 
 {"KNA", "North America", "Saint Kitts and Nevis", "2020-05-05", 15., 0., 0., 
  0., 281.997, 0., 0., 0., "", "", "", "", "", "", "", "", 53192., 212.865, 
  "", "", "", 24654.385, "", "", 12.84, "", "", "", 2.3, 76.23}, 
 {"KNA", "North America", "Saint Kitts and Nevis", "2020-05-06", 15., 0., 0., 
  0., 281.997, 0., 0., 0., "", "", "", "", "", "", "", "", 53192., 212.865, 
  "", "", "", 24654.385, "", "", 12.84, "", "", "", 2.3, 76.23}, 
 {"KNA", "North America", "Saint Kitts and Nevis", "2020-05-07", 15., 0., 0., 
  0., 281.997, 0., 0., 0., "", "", "", "", "", "", "", "", 53192., 212.865, 
  "", "", "", 24654.385, "", "", 12.84, "", "", "", 2.3, 76.23}, 
 {"KNA", "North America", "Saint Kitts and Nevis", "2020-05-08", 15., 0., 0., 
  0., 281.997, 0., 0., 0., "", "", "", "", "", "", "", "", 53192., 212.865, 
  "", "", "", 24654.385, "", "", 12.84, "", "", "", 2.3, 76.23}, 
 {"KNA", "North America", "Saint Kitts and Nevis", "2020-05-09", 15., 0., 0., 
  0., 281.997, 0., 0., 0., "", "", "", "", "", "", "", "", 53192., 212.865, 
  "", "", "", 24654.385, "", "", 12.84, "", "", "", 2.3, 76.23}, 
 {"KNA", "North America", "Saint Kitts and Nevis", "2020-05-10", 15., 0., 0., 
  0., 281.997, 0., 0., 0., "", "", "", "", "", "", "", "", 53192., 212.865, 
  "", "", "", 24654.385, "", "", 12.84, "", "", "", 2.3, 76.23}, 
 {"KNA", "North America", "Saint Kitts and Nevis", "2020-05-11", 15., 0., 0., 
  0., 281.997, 0., 0., 0., "", "", "", "", "", "", "", "", 53192., 212.865, 
  "", "", "", 24654.385, "", "", 12.84, "", "", "", 2.3, 76.23}, 
 {"KNA", "North America", "Saint Kitts and Nevis", "2020-05-12", 15., 0., 0., 
  0., 281.997, 0., 0., 0., "", "", "", "", "", "", "", "", 53192., 212.865, 
  "", "", "", 24654.385, "", "", 12.84, "", "", "", 2.3, 76.23}, 
 {"KNA", "North America", "Saint Kitts and Nevis", "2020-05-13", 15., 0., 0., 
  0., 281.997, 0., 0., 0., "", "", "", "", "", "", "", "", 53192., 212.865, 
  "", "", "", 24654.385, "", "", 12.84, "", "", "", 2.3, 76.23}, 
 {"KNA", "North America", "Saint Kitts and Nevis", "2020-05-14", 15., 0., 0., 
  0., 281.997, 0., 0., 0., "", "", "", "", "", "", "", "", 53192., 212.865, 
  "", "", "", 24654.385, "", "", 12.84, "", "", "", 2.3, 76.23}, 
 {"KNA", "North America", "Saint Kitts and Nevis", "2020-05-15", 15., 0., 0., 
  0., 281.997, 0., 0., 0., "", "", "", "", "", "", "", "", 53192., 212.865, 
  "", "", "", 24654.385, "", "", 12.84, "", "", "", 2.3, 76.23}, 
 {"KNA", "North America", "Saint Kitts and Nevis", "2020-05-16", 15., 0., 0., 
  0., 281.997, 0., 0., 0., "", "", "", "", "", "", "", "", 53192., 212.865, 
  "", "", "", 24654.385, "", "", 12.84, "", "", "", 2.3, 76.23}, 
 {"KNA", "North America", "Saint Kitts and Nevis", "2020-05-17", 15., 0., 0., 
  0., 281.997, 0., 0., 0., "", "", "", "", "", "", "", "", 53192., 212.865, 
  "", "", "", 24654.385, "", "", 12.84, "", "", "", 2.3, 76.23}, 
 {"KNA", "North America", "Saint Kitts and Nevis", "2020-05-18", 15., 0., 0., 
  0., 281.997, 0., 0., 0., "", "", "", "", "", "", "", "", 53192., 212.865, 
  "", "", "", 24654.385, "", "", 12.84, "", "", "", 2.3, 76.23}, 
 {"KNA", "North America", "Saint Kitts and Nevis", "2020-05-19", 15., 0., 0., 
  0., 281.997, 0., 0., 0., "", "", "", "", "", "", "", "", 53192., 212.865, 
  "", "", "", 24654.385, "", "", 12.84, "", "", "", 2.3, 76.23}, 
 {"KNA", "North America", "Saint Kitts and Nevis", "2020-05-20", 15., 0., 0., 
  0., 281.997, 0., 0., 0., "", "", "", "", "", "", "", "", 53192., 212.865, 
  "", "", "", 24654.385, "", "", 12.84, "", "", "", 2.3, 76.23}, 
 {"KNA", "North America", "Saint Kitts and Nevis", "2020-05-21", 15., 0., 0., 
  0., 281.997, 0., 0., 0., "", "", "", "", "", "", "", "", 53192., 212.865, 
  "", "", "", 24654.385, "", "", 12.84, "", "", "", 2.3, 76.23}, 
 {"KNA", "North America", "Saint Kitts and Nevis", "2020-05-22", 15., 0., 0., 
  0., 281.997, 0., 0., 0., "", "", "", "", "", "", "", "", 53192., 212.865, 
  "", "", "", 24654.385, "", "", 12.84, "", "", "", 2.3, 76.23}, 
 {"KNA", "North America", "Saint Kitts and Nevis", "2020-05-23", 15., 0., 0., 
  0., 281.997, 0., 0., 0., "", "", "", "", "", "", "", "", 53192., 212.865, 
  "", "", "", 24654.385, "", "", 12.84, "", "", "", 2.3, 76.23}, 
 {"KNA", "North America", "Saint Kitts and Nevis", "2020-05-24", 15., 0., 0., 
  0., 281.997, 0., 0., 0., "", "", "", "", "", "", "", "", 53192., 212.865, 
  "", "", "", 24654.385, "", "", 12.84, "", "", "", 2.3, 76.23}, 
 {"KNA", "North America", "Saint Kitts and Nevis", "2020-05-25", 15., 0., 0., 
  0., 281.997, 0., 0., 0., "", "", "", "", "", "", "", "", 53192., 212.865, 
  "", "", "", 24654.385, "", "", 12.84, "", "", "", 2.3, 76.23}, 
 {"KNA", "North America", "Saint Kitts and Nevis", "2020-05-26", 15., 0., 0., 
  0., 281.997, 0., 0., 0., "", "", "", "", "", "", "", "", 53192., 212.865, 
  "", "", "", 24654.385, "", "", 12.84, "", "", "", 2.3, 76.23}, 
 {"KNA", "North America", "Saint Kitts and Nevis", "2020-05-27", 15., 0., 0., 
  0., 281.997, 0., 0., 0., "", "", "", "", "", "", "", "", 53192., 212.865, 
  "", "", "", 24654.385, "", "", 12.84, "", "", "", 2.3, 76.23}, 
 {"KNA", "North America", "Saint Kitts and Nevis", "2020-05-28", 15., 0., 0., 
  0., 281.997, 0., 0., 0., "", "", "", "", "", "", "", "", 53192., 212.865, 
  "", "", "", 24654.385, "", "", 12.84, "", "", "", 2.3, 76.23}, 
 {"KNA", "North America", "Saint Kitts and Nevis", "2020-05-29", 15., 0., 0., 
  0., 281.997, 0., 0., 0., "", "", "", "", "", "", "", "", 53192., 212.865, 
  "", "", "", 24654.385, "", "", 12.84, "", "", "", 2.3, 76.23}, 
 {"KNA", "North America", "Saint Kitts and Nevis", "2020-05-30", 15., 0., 0., 
  0., 281.997, 0., 0., 0., "", "", "", "", "", "", "", "", 53192., 212.865, 
  "", "", "", 24654.385, "", "", 12.84, "", "", "", 2.3, 76.23}, 
 {"KNA", "North America", "Saint Kitts and Nevis", "2020-05-31", 15., 0., 0., 
  0., 281.997, 0., 0., 0., "", "", "", "", "", "", "", "", 53192., 212.865, 
  "", "", "", 24654.385, "", "", 12.84, "", "", "", 2.3, 76.23}, 
 {"KNA", "North America", "Saint Kitts and Nevis", "2020-06-01", 15., 0., 0., 
  0., 281.997, 0., 0., 0., "", "", "", "", "", "", "", "", 53192., 212.865, 
  "", "", "", 24654.385, "", "", 12.84, "", "", "", 2.3, 76.23}, 
 {"KNA", "North America", "Saint Kitts and Nevis", "2020-06-02", 15., 0., 0., 
  0., 281.997, 0., 0., 0., "", "", "", "", "", "", "", "", 53192., 212.865, 
  "", "", "", 24654.385, "", "", 12.84, "", "", "", 2.3, 76.23}, 
 {"KNA", "North America", "Saint Kitts and Nevis", "2020-06-03", 15., 0., 0., 
  0., 281.997, 0., 0., 0., "", "", "", "", "", "", "", "", 53192., 212.865, 
  "", "", "", 24654.385, "", "", 12.84, "", "", "", 2.3, 76.23}, 
 {"KNA", "North America", "Saint Kitts and Nevis", "2020-06-04", 15., 0., 0., 
  0., 281.997, 0., 0., 0., "", "", "", "", "", "", "", "", 53192., 212.865, 
  "", "", "", 24654.385, "", "", 12.84, "", "", "", 2.3, 76.23}, 
 {"KNA", "North America", "Saint Kitts and Nevis", "2020-06-05", 15., 0., 0., 
  0., 281.997, 0., 0., 0., "", "", "", "", "", "", "", "", 53192., 212.865, 
  "", "", "", 24654.385, "", "", 12.84, "", "", "", 2.3, 76.23}, 
 {"KNA", "North America", "Saint Kitts and Nevis", "2020-06-06", 15., 0., 0., 
  0., 281.997, 0., 0., 0., "", "", "", "", "", "", "", "", 53192., 212.865, 
  "", "", "", 24654.385, "", "", 12.84, "", "", "", 2.3, 76.23}, 
 {"KNA", "North America", "Saint Kitts and Nevis", "2020-06-07", 15., 0., 0., 
  0., 281.997, 0., 0., 0., "", "", "", "", "", "", "", "", 53192., 212.865, 
  "", "", "", 24654.385, "", "", 12.84, "", "", "", 2.3, 76.23}, 
 {"KNA", "North America", "Saint Kitts and Nevis", "2020-06-08", 15., 0., 0., 
  0., 281.997, 0., 0., 0., "", "", "", "", "", "", "", "", 53192., 212.865, 
  "", "", "", 24654.385, "", "", 12.84, "", "", "", 2.3, 76.23}, 
 {"KNA", "North America", "Saint Kitts and Nevis", "2020-06-09", 15., 0., 0., 
  0., 281.997, 0., 0., 0., "", "", "", "", "", "", "", "", 53192., 212.865, 
  "", "", "", 24654.385, "", "", 12.84, "", "", "", 2.3, 76.23}, 
 {"KNA", "North America", "Saint Kitts and Nevis", "2020-06-10", 15., 0., 0., 
  0., 281.997, 0., 0., 0., "", "", "", "", "", "", "", "", 53192., 212.865, 
  "", "", "", 24654.385, "", "", 12.84, "", "", "", 2.3, 76.23}, 
 {"KNA", "North America", "Saint Kitts and Nevis", "2020-06-11", 15., 0., 0., 
  0., 281.997, 0., 0., 0., "", "", "", "", "", "", "", "", 53192., 212.865, 
  "", "", "", 24654.385, "", "", 12.84, "", "", "", 2.3, 76.23}, 
 {"KNA", "North America", "Saint Kitts and Nevis", "2020-06-12", 15., 0., 0., 
  0., 281.997, 0., 0., 0., "", "", "", "", "", "", "", "", 53192., 212.865, 
  "", "", "", 24654.385, "", "", 12.84, "", "", "", 2.3, 76.23}, 
 {"KNA", "North America", "Saint Kitts and Nevis", "2020-06-13", 15., 0., 0., 
  0., 281.997, 0., 0., 0., "", "", "", "", "", "", "", "", 53192., 212.865, 
  "", "", "", 24654.385, "", "", 12.84, "", "", "", 2.3, 76.23}, 
 {"KNA", "North America", "Saint Kitts and Nevis", "2020-06-14", 15., 0., 0., 
  0., 281.997, 0., 0., 0., "", "", "", "", "", "", "", "", 53192., 212.865, 
  "", "", "", 24654.385, "", "", 12.84, "", "", "", 2.3, 76.23}, 
 {"KNA", "North America", "Saint Kitts and Nevis", "2020-06-15", 15., 0., 0., 
  0., 281.997, 0., 0., 0., "", "", "", "", "", "", "", "", 53192., 212.865, 
  "", "", "", 24654.385, "", "", 12.84, "", "", "", 2.3, 76.23}, 
 {"KNA", "North America", "Saint Kitts and Nevis", "2020-06-16", 15., 0., 0., 
  0., 281.997, 0., 0., 0., "", "", "", "", "", "", "", "", 53192., 212.865, 
  "", "", "", 24654.385, "", "", 12.84, "", "", "", 2.3, 76.23}, 
 {"KNA", "North America", "Saint Kitts and Nevis", "2020-06-17", 15., 0., 0., 
  0., 281.997, 0., 0., 0., "", "", "", "", "", "", "", "", 53192., 212.865, 
  "", "", "", 24654.385, "", "", 12.84, "", "", "", 2.3, 76.23}, 
 {"KNA", "North America", "Saint Kitts and Nevis", "2020-06-18", 15., 0., 0., 
  0., 281.997, 0., 0., 0., "", "", "", "", "", "", "", "", 53192., 212.865, 
  "", "", "", 24654.385, "", "", 12.84, "", "", "", 2.3, 76.23}, 
 {"KNA", "North America", "Saint Kitts and Nevis", "2020-06-19", 15., 0., 0., 
  0., 281.997, 0., 0., 0., "", "", "", "", "", "", "", "", 53192., 212.865, 
  "", "", "", 24654.385, "", "", 12.84, "", "", "", 2.3, 76.23}, 
 {"KNA", "North America", "Saint Kitts and Nevis", "2020-06-20", 15., 0., 0., 
  0., 281.997, 0., 0., 0., "", "", "", "", "", "", "", "", 53192., 212.865, 
  "", "", "", 24654.385, "", "", 12.84, "", "", "", 2.3, 76.23}, 
 {"KNA", "North America", "Saint Kitts and Nevis", "2020-06-21", 15., 0., 0., 
  0., 281.997, 0., 0., 0., "", "", "", "", "", "", "", "", 53192., 212.865, 
  "", "", "", 24654.385, "", "", 12.84, "", "", "", 2.3, 76.23}, 
 {"KNA", "North America", "Saint Kitts and Nevis", "2020-06-22", 15., 0., 0., 
  0., 281.997, 0., 0., 0., "", "", "", "", "", "", "", "", 53192., 212.865, 
  "", "", "", 24654.385, "", "", 12.84, "", "", "", 2.3, 76.23}, 
 {"KNA", "North America", "Saint Kitts and Nevis", "2020-06-23", 15., 0., 0., 
  0., 281.997, 0., 0., 0., "", "", "", "", "", "", "", "", 53192., 212.865, 
  "", "", "", 24654.385, "", "", 12.84, "", "", "", 2.3, 76.23}, 
 {"KNA", "North America", "Saint Kitts and Nevis", "2020-06-24", 15., 0., 0., 
  0., 281.997, 0., 0., 0., "", "", "", "", "", "", "", "", 53192., 212.865, 
  "", "", "", 24654.385, "", "", 12.84, "", "", "", 2.3, 76.23}, 
 {"KNA", "North America", "Saint Kitts and Nevis", "2020-06-25", 15., 0., 0., 
  0., 281.997, 0., 0., 0., "", "", "", "", "", "", "", "", 53192., 212.865, 
  "", "", "", 24654.385, "", "", 12.84, "", "", "", 2.3, 76.23}, 
 {"KNA", "North America", "Saint Kitts and Nevis", "2020-06-26", 15., 0., 0., 
  0., 281.997, 0., 0., 0., "", "", "", "", "", "", "", "", 53192., 212.865, 
  "", "", "", 24654.385, "", "", 12.84, "", "", "", 2.3, 76.23}, 
 {"KNA", "North America", "Saint Kitts and Nevis", "2020-06-27", 15., 0., 0., 
  0., 281.997, 0., 0., 0., "", "", "", "", "", "", "", "", 53192., 212.865, 
  "", "", "", 24654.385, "", "", 12.84, "", "", "", 2.3, 76.23}, 
 {"KNA", "North America", "Saint Kitts and Nevis", "2020-06-28", 15., 0., 0., 
  0., 281.997, 0., 0., 0., "", "", "", "", "", "", "", "", 53192., 212.865, 
  "", "", "", 24654.385, "", "", 12.84, "", "", "", 2.3, 76.23}, 
 {"KNA", "North America", "Saint Kitts and Nevis", "2020-06-29", 15., 0., 0., 
  0., 281.997, 0., 0., 0., "", "", "", "", "", "", "", "", 53192., 212.865, 
  "", "", "", 24654.385, "", "", 12.84, "", "", "", 2.3, 76.23}, 
 {"KNA", "North America", "Saint Kitts and Nevis", "2020-06-30", 15., 0., 0., 
  0., 281.997, 0., 0., 0., "", "", "", "", "", "", "", "", 53192., 212.865, 
  "", "", "", 24654.385, "", "", 12.84, "", "", "", 2.3, 76.23}, 
 {"KNA", "North America", "Saint Kitts and Nevis", "2020-07-01", 15., 0., 0., 
  0., 281.997, 0., 0., 0., "", "", "", "", "", "", "", "", 53192., 212.865, 
  "", "", "", 24654.385, "", "", 12.84, "", "", "", 2.3, 76.23}, 
 {"KNA", "North America", "Saint Kitts and Nevis", "2020-07-02", 15., 0., 0., 
  0., 281.997, 0., 0., 0., "", "", "", "", "", "", "", "", 53192., 212.865, 
  "", "", "", 24654.385, "", "", 12.84, "", "", "", 2.3, 76.23}, 
 {"KNA", "North America", "Saint Kitts and Nevis", "2020-07-03", 15., 0., 0., 
  0., 281.997, 0., 0., 0., "", "", "", "", "", "", "", "", 53192., 212.865, 
  "", "", "", 24654.385, "", "", 12.84, "", "", "", 2.3, 76.23}, 
 {"KNA", "North America", "Saint Kitts and Nevis", "2020-07-04", 15., 0., 0., 
  0., 281.997, 0., 0., 0., "", "", "", "", "", "", "", "", 53192., 212.865, 
  "", "", "", 24654.385, "", "", 12.84, "", "", "", 2.3, 76.23}, 
 {"KNA", "North America", "Saint Kitts and Nevis", "2020-07-05", 16., 1., 0., 
  0., 300.797, 18.8, 0., 0., "", "", "", "", "", "", "", "", 53192., 212.865, 
  "", "", "", 24654.385, "", "", 12.84, "", "", "", 2.3, 76.23}, 
 {"KNA", "North America", "Saint Kitts and Nevis", "2020-07-06", 16., 0., 0., 
  0., 300.797, 0., 0., 0., "", "", "", "", "", "", "", "", 53192., 212.865, 
  "", "", "", 24654.385, "", "", 12.84, "", "", "", 2.3, 76.23}, 
 {"KNA", "North America", "Saint Kitts and Nevis", "2020-07-07", 16., 0., 0., 
  0., 300.797, 0., 0., 0., "", "", "", "", "", "", "", "", 53192., 212.865, 
  "", "", "", 24654.385, "", "", 12.84, "", "", "", 2.3, 76.23}, 
 {"KNA", "North America", "Saint Kitts and Nevis", "2020-07-08", 16., 0., 0., 
  0., 300.797, 0., 0., 0., "", "", "", "", "", "", "", "", 53192., 212.865, 
  "", "", "", 24654.385, "", "", 12.84, "", "", "", 2.3, 76.23}, 
 {"LCA", "North America", "Saint Lucia", "2020-03-15", 2., 2., 0., 0., 
  10.892, 10.892, 0., 0., "", "", "", "", "", "", "", "", 183629., 293.187, 
  34.9, 9.721, 6.405, 12951.839, "", 204.62, 11.62, "", "", 87.202, 1.3, 
  76.2}, {"LCA", "North America", "Saint Lucia", "2020-03-16", 2., 0., 0., 
  0., 10.892, 0., 0., 0., "", "", "", "", "", "", "", "", 183629., 293.187, 
  34.9, 9.721, 6.405, 12951.839, "", 204.62, 11.62, "", "", 87.202, 1.3, 
  76.2}, {"LCA", "North America", "Saint Lucia", "2020-03-17", 2., 0., 0., 
  0., 10.892, 0., 0., 0., "", "", "", "", "", "", "", "", 183629., 293.187, 
  34.9, 9.721, 6.405, 12951.839, "", 204.62, 11.62, "", "", 87.202, 1.3, 
  76.2}, {"LCA", "North America", "Saint Lucia", "2020-03-18", 2., 0., 0., 
  0., 10.892, 0., 0., 0., "", "", "", "", "", "", "", "", 183629., 293.187, 
  34.9, 9.721, 6.405, 12951.839, "", 204.62, 11.62, "", "", 87.202, 1.3, 
  76.2}, {"LCA", "North America", "Saint Lucia", "2020-03-19", 2., 0., 0., 
  0., 10.892, 0., 0., 0., "", "", "", "", "", "", "", "", 183629., 293.187, 
  34.9, 9.721, 6.405, 12951.839, "", 204.62, 11.62, "", "", 87.202, 1.3, 
  76.2}, {"LCA", "North America", "Saint Lucia", "2020-03-20", 2., 0., 0., 
  0., 10.892, 0., 0., 0., "", "", "", "", "", "", "", "", 183629., 293.187, 
  34.9, 9.721, 6.405, 12951.839, "", 204.62, 11.62, "", "", 87.202, 1.3, 
  76.2}, {"LCA", "North America", "Saint Lucia", "2020-03-21", 2., 0., 0., 
  0., 10.892, 0., 0., 0., "", "", "", "", "", "", "", "", 183629., 293.187, 
  34.9, 9.721, 6.405, 12951.839, "", 204.62, 11.62, "", "", 87.202, 1.3, 
  76.2}, {"LCA", "North America", "Saint Lucia", "2020-03-22", 2., 0., 0., 
  0., 10.892, 0., 0., 0., "", "", "", "", "", "", "", "", 183629., 293.187, 
  34.9, 9.721, 6.405, 12951.839, "", 204.62, 11.62, "", "", 87.202, 1.3, 
  76.2}, {"LCA", "North America", "Saint Lucia", "2020-03-23", 2., 0., 0., 
  0., 10.892, 0., 0., 0., "", "", "", "", "", "", "", "", 183629., 293.187, 
  34.9, 9.721, 6.405, 12951.839, "", 204.62, 11.62, "", "", 87.202, 1.3, 
  76.2}, {"LCA", "North America", "Saint Lucia", "2020-03-24", 2., 0., 0., 
  0., 10.892, 0., 0., 0., "", "", "", "", "", "", "", "", 183629., 293.187, 
  34.9, 9.721, 6.405, 12951.839, "", 204.62, 11.62, "", "", 87.202, 1.3, 
  76.2}, {"LCA", "North America", "Saint Lucia", "2020-03-25", 2., 0., 0., 
  0., 10.892, 0., 0., 0., "", "", "", "", "", "", "", "", 183629., 293.187, 
  34.9, 9.721, 6.405, 12951.839, "", 204.62, 11.62, "", "", 87.202, 1.3, 
  76.2}, {"LCA", "North America", "Saint Lucia", "2020-03-26", 3., 1., 0., 
  0., 16.337, 5.446, 0., 0., "", "", "", "", "", "", "", "", 183629., 
  293.187, 34.9, 9.721, 6.405, 12951.839, "", 204.62, 11.62, "", "", 87.202, 
  1.3, 76.2}, {"LCA", "North America", "Saint Lucia", "2020-03-27", 3., 0., 
  0., 0., 16.337, 0., 0., 0., "", "", "", "", "", "", "", "", 183629., 
  293.187, 34.9, 9.721, 6.405, 12951.839, "", 204.62, 11.62, "", "", 87.202, 
  1.3, 76.2}, {"LCA", "North America", "Saint Lucia", "2020-03-28", 3., 0., 
  0., 0., 16.337, 0., 0., 0., "", "", "", "", "", "", "", "", 183629., 
  293.187, 34.9, 9.721, 6.405, 12951.839, "", 204.62, 11.62, "", "", 87.202, 
  1.3, 76.2}, {"LCA", "North America", "Saint Lucia", "2020-03-29", 4., 1., 
  0., 0., 21.783, 5.446, 0., 0., "", "", "", "", "", "", "", "", 183629., 
  293.187, 34.9, 9.721, 6.405, 12951.839, "", 204.62, 11.62, "", "", 87.202, 
  1.3, 76.2}, {"LCA", "North America", "Saint Lucia", "2020-03-30", 9., 5., 
  0., 0., 49.012, 27.229, 0., 0., "", "", "", "", "", "", "", "", 183629., 
  293.187, 34.9, 9.721, 6.405, 12951.839, "", 204.62, 11.62, "", "", 87.202, 
  1.3, 76.2}, {"LCA", "North America", "Saint Lucia", "2020-03-31", 9., 0., 
  0., 0., 49.012, 0., 0., 0., "", "", "", "", "", "", "", "", 183629., 
  293.187, 34.9, 9.721, 6.405, 12951.839, "", 204.62, 11.62, "", "", 87.202, 
  1.3, 76.2}, {"LCA", "North America", "Saint Lucia", "2020-04-01", 13., 4., 
  0., 0., 70.795, 21.783, 0., 0., "", "", "", "", "", "", "", "", 183629., 
  293.187, 34.9, 9.721, 6.405, 12951.839, "", 204.62, 11.62, "", "", 87.202, 
  1.3, 76.2}, {"LCA", "North America", "Saint Lucia", "2020-04-02", 13., 0., 
  0., 0., 70.795, 0., 0., 0., "", "", "", "", "", "", "", "", 183629., 
  293.187, 34.9, 9.721, 6.405, 12951.839, "", 204.62, 11.62, "", "", 87.202, 
  1.3, 76.2}, {"LCA", "North America", "Saint Lucia", "2020-04-03", 13., 0., 
  0., 0., 70.795, 0., 0., 0., "", "", "", "", "", "", "", "", 183629., 
  293.187, 34.9, 9.721, 6.405, 12951.839, "", 204.62, 11.62, "", "", 87.202, 
  1.3, 76.2}, {"LCA", "North America", "Saint Lucia", "2020-04-04", 13., 0., 
  0., 0., 70.795, 0., 0., 0., "", "", "", "", "", "", "", "", 183629., 
  293.187, 34.9, 9.721, 6.405, 12951.839, "", 204.62, 11.62, "", "", 87.202, 
  1.3, 76.2}, {"LCA", "North America", "Saint Lucia", "2020-04-05", 14., 1., 
  0., 0., 76.241, 5.446, 0., 0., "", "", "", "", "", "", "", "", 183629., 
  293.187, 34.9, 9.721, 6.405, 12951.839, "", 204.62, 11.62, "", "", 87.202, 
  1.3, 76.2}, {"LCA", "North America", "Saint Lucia", "2020-04-06", 14., 0., 
  0., 0., 76.241, 0., 0., 0., "", "", "", "", "", "", "", "", 183629., 
  293.187, 34.9, 9.721, 6.405, 12951.839, "", 204.62, 11.62, "", "", 87.202, 
  1.3, 76.2}, {"LCA", "North America", "Saint Lucia", "2020-04-07", 14., 0., 
  0., 0., 76.241, 0., 0., 0., "", "", "", "", "", "", "", "", 183629., 
  293.187, 34.9, 9.721, 6.405, 12951.839, "", 204.62, 11.62, "", "", 87.202, 
  1.3, 76.2}, {"LCA", "North America", "Saint Lucia", "2020-04-08", 14., 0., 
  0., 0., 76.241, 0., 0., 0., "", "", "", "", "", "", "", "", 183629., 
  293.187, 34.9, 9.721, 6.405, 12951.839, "", 204.62, 11.62, "", "", 87.202, 
  1.3, 76.2}, {"LCA", "North America", "Saint Lucia", "2020-04-09", 14., 0., 
  0., 0., 76.241, 0., 0., 0., "", "", "", "", "", "", "", "", 183629., 
  293.187, 34.9, 9.721, 6.405, 12951.839, "", 204.62, 11.62, "", "", 87.202, 
  1.3, 76.2}, {"LCA", "North America", "Saint Lucia", "2020-04-10", 14., 0., 
  0., 0., 76.241, 0., 0., 0., "", "", "", "", "", "", "", "", 183629., 
  293.187, 34.9, 9.721, 6.405, 12951.839, "", 204.62, 11.62, "", "", 87.202, 
  1.3, 76.2}, {"LCA", "North America", "Saint Lucia", "2020-04-11", 15., 1., 
  0., 0., 81.686, 5.446, 0., 0., "", "", "", "", "", "", "", "", 183629., 
  293.187, 34.9, 9.721, 6.405, 12951.839, "", 204.62, 11.62, "", "", 87.202, 
  1.3, 76.2}, {"LCA", "North America", "Saint Lucia", "2020-04-12", 15., 0., 
  0., 0., 81.686, 0., 0., 0., "", "", "", "", "", "", "", "", 183629., 
  293.187, 34.9, 9.721, 6.405, 12951.839, "", 204.62, 11.62, "", "", 87.202, 
  1.3, 76.2}, {"LCA", "North America", "Saint Lucia", "2020-04-13", 15., 0., 
  0., 0., 81.686, 0., 0., 0., "", "", "", "", "", "", "", "", 183629., 
  293.187, 34.9, 9.721, 6.405, 12951.839, "", 204.62, 11.62, "", "", 87.202, 
  1.3, 76.2}, {"LCA", "North America", "Saint Lucia", "2020-04-14", 15., 0., 
  0., 0., 81.686, 0., 0., 0., "", "", "", "", "", "", "", "", 183629., 
  293.187, 34.9, 9.721, 6.405, 12951.839, "", 204.62, 11.62, "", "", 87.202, 
  1.3, 76.2}, {"LCA", "North America", "Saint Lucia", "2020-04-15", 15., 0., 
  0., 0., 81.686, 0., 0., 0., "", "", "", "", "", "", "", "", 183629., 
  293.187, 34.9, 9.721, 6.405, 12951.839, "", 204.62, 11.62, "", "", 87.202, 
  1.3, 76.2}, {"LCA", "North America", "Saint Lucia", "2020-04-16", 15., 0., 
  0., 0., 81.686, 0., 0., 0., "", "", "", "", "", "", "", "", 183629., 
  293.187, 34.9, 9.721, 6.405, 12951.839, "", 204.62, 11.62, "", "", 87.202, 
  1.3, 76.2}, {"LCA", "North America", "Saint Lucia", "2020-04-17", 15., 0., 
  0., 0., 81.686, 0., 0., 0., "", "", "", "", "", "", "", "", 183629., 
  293.187, 34.9, 9.721, 6.405, 12951.839, "", 204.62, 11.62, "", "", 87.202, 
  1.3, 76.2}, {"LCA", "North America", "Saint Lucia", "2020-04-18", 15., 0., 
  0., 0., 81.686, 0., 0., 0., "", "", "", "", "", "", "", "", 183629., 
  293.187, 34.9, 9.721, 6.405, 12951.839, "", 204.62, 11.62, "", "", 87.202, 
  1.3, 76.2}, {"LCA", "North America", "Saint Lucia", "2020-04-19", 15., 0., 
  0., 0., 81.686, 0., 0., 0., "", "", "", "", "", "", "", "", 183629., 
  293.187, 34.9, 9.721, 6.405, 12951.839, "", 204.62, 11.62, "", "", 87.202, 
  1.3, 76.2}, {"LCA", "North America", "Saint Lucia", "2020-04-20", 15., 0., 
  0., 0., 81.686, 0., 0., 0., "", "", "", "", "", "", "", "", 183629., 
  293.187, 34.9, 9.721, 6.405, 12951.839, "", 204.62, 11.62, "", "", 87.202, 
  1.3, 76.2}, {"LCA", "North America", "Saint Lucia", "2020-04-21", 15., 0., 
  0., 0., 81.686, 0., 0., 0., "", "", "", "", "", "", "", "", 183629., 
  293.187, 34.9, 9.721, 6.405, 12951.839, "", 204.62, 11.62, "", "", 87.202, 
  1.3, 76.2}, {"LCA", "North America", "Saint Lucia", "2020-04-22", 15., 0., 
  0., 0., 81.686, 0., 0., 0., "", "", "", "", "", "", "", "", 183629., 
  293.187, 34.9, 9.721, 6.405, 12951.839, "", 204.62, 11.62, "", "", 87.202, 
  1.3, 76.2}, {"LCA", "North America", "Saint Lucia", "2020-04-23", 15., 0., 
  0., 0., 81.686, 0., 0., 0., "", "", "", "", "", "", "", "", 183629., 
  293.187, 34.9, 9.721, 6.405, 12951.839, "", 204.62, 11.62, "", "", 87.202, 
  1.3, 76.2}, {"LCA", "North America", "Saint Lucia", "2020-04-24", 15., 0., 
  0., 0., 81.686, 0., 0., 0., "", "", "", "", "", "", "", "", 183629., 
  293.187, 34.9, 9.721, 6.405, 12951.839, "", 204.62, 11.62, "", "", 87.202, 
  1.3, 76.2}, {"LCA", "North America", "Saint Lucia", "2020-04-25", 15., 0., 
  0., 0., 81.686, 0., 0., 0., "", "", "", "", "", "", "", "", 183629., 
  293.187, 34.9, 9.721, 6.405, 12951.839, "", 204.62, 11.62, "", "", 87.202, 
  1.3, 76.2}, {"LCA", "North America", "Saint Lucia", "2020-04-26", 15., 0., 
  0., 0., 81.686, 0., 0., 0., "", "", "", "", "", "", "", "", 183629., 
  293.187, 34.9, 9.721, 6.405, 12951.839, "", 204.62, 11.62, "", "", 87.202, 
  1.3, 76.2}, {"LCA", "North America", "Saint Lucia", "2020-04-27", 15., 0., 
  0., 0., 81.686, 0., 0., 0., "", "", "", "", "", "", "", "", 183629., 
  293.187, 34.9, 9.721, 6.405, 12951.839, "", 204.62, 11.62, "", "", 87.202, 
  1.3, 76.2}, {"LCA", "North America", "Saint Lucia", "2020-04-28", 15., 0., 
  0., 0., 81.686, 0., 0., 0., "", "", "", "", "", "", "", "", 183629., 
  293.187, 34.9, 9.721, 6.405, 12951.839, "", 204.62, 11.62, "", "", 87.202, 
  1.3, 76.2}, {"LCA", "North America", "Saint Lucia", "2020-04-29", 15., 0., 
  0., 0., 81.686, 0., 0., 0., "", "", "", "", "", "", "", "", 183629., 
  293.187, 34.9, 9.721, 6.405, 12951.839, "", 204.62, 11.62, "", "", 87.202, 
  1.3, 76.2}, {"LCA", "North America", "Saint Lucia", "2020-04-30", 17., 2., 
  0., 0., 92.578, 10.892, 0., 0., "", "", "", "", "", "", "", "", 183629., 
  293.187, 34.9, 9.721, 6.405, 12951.839, "", 204.62, 11.62, "", "", 87.202, 
  1.3, 76.2}, {"LCA", "North America", "Saint Lucia", "2020-05-01", 17., 0., 
  0., 0., 92.578, 0., 0., 0., "", "", "", "", "", "", "", "", 183629., 
  293.187, 34.9, 9.721, 6.405, 12951.839, "", 204.62, 11.62, "", "", 87.202, 
  1.3, 76.2}, {"LCA", "North America", "Saint Lucia", "2020-05-02", 17., 0., 
  0., 0., 92.578, 0., 0., 0., "", "", "", "", "", "", "", "", 183629., 
  293.187, 34.9, 9.721, 6.405, 12951.839, "", 204.62, 11.62, "", "", 87.202, 
  1.3, 76.2}, {"LCA", "North America", "Saint Lucia", "2020-05-03", 17., 0., 
  0., 0., 92.578, 0., 0., 0., "", "", "", "", "", "", "", "", 183629., 
  293.187, 34.9, 9.721, 6.405, 12951.839, "", 204.62, 11.62, "", "", 87.202, 
  1.3, 76.2}, {"LCA", "North America", "Saint Lucia", "2020-05-04", 18., 1., 
  0., 0., 98.024, 5.446, 0., 0., "", "", "", "", "", "", "", "", 183629., 
  293.187, 34.9, 9.721, 6.405, 12951.839, "", 204.62, 11.62, "", "", 87.202, 
  1.3, 76.2}, {"LCA", "North America", "Saint Lucia", "2020-05-05", 18., 0., 
  0., 0., 98.024, 0., 0., 0., "", "", "", "", "", "", "", "", 183629., 
  293.187, 34.9, 9.721, 6.405, 12951.839, "", 204.62, 11.62, "", "", 87.202, 
  1.3, 76.2}, {"LCA", "North America", "Saint Lucia", "2020-05-06", 18., 0., 
  0., 0., 98.024, 0., 0., 0., "", "", "", "", "", "", "", "", 183629., 
  293.187, 34.9, 9.721, 6.405, 12951.839, "", 204.62, 11.62, "", "", 87.202, 
  1.3, 76.2}, {"LCA", "North America", "Saint Lucia", "2020-05-07", 18., 0., 
  0., 0., 98.024, 0., 0., 0., "", "", "", "", "", "", "", "", 183629., 
  293.187, 34.9, 9.721, 6.405, 12951.839, "", 204.62, 11.62, "", "", 87.202, 
  1.3, 76.2}, {"LCA", "North America", "Saint Lucia", "2020-05-08", 18., 0., 
  0., 0., 98.024, 0., 0., 0., "", "", "", "", "", "", "", "", 183629., 
  293.187, 34.9, 9.721, 6.405, 12951.839, "", 204.62, 11.62, "", "", 87.202, 
  1.3, 76.2}, {"LCA", "North America", "Saint Lucia", "2020-05-09", 18., 0., 
  0., 0., 98.024, 0., 0., 0., "", "", "", "", "", "", "", "", 183629., 
  293.187, 34.9, 9.721, 6.405, 12951.839, "", 204.62, 11.62, "", "", 87.202, 
  1.3, 76.2}, {"LCA", "North America", "Saint Lucia", "2020-05-10", 18., 0., 
  0., 0., 98.024, 0., 0., 0., "", "", "", "", "", "", "", "", 183629., 
  293.187, 34.9, 9.721, 6.405, 12951.839, "", 204.62, 11.62, "", "", 87.202, 
  1.3, 76.2}, {"LCA", "North America", "Saint Lucia", "2020-05-11", 18., 0., 
  0., 0., 98.024, 0., 0., 0., "", "", "", "", "", "", "", "", 183629., 
  293.187, 34.9, 9.721, 6.405, 12951.839, "", 204.62, 11.62, "", "", 87.202, 
  1.3, 76.2}, {"LCA", "North America", "Saint Lucia", "2020-05-12", 18., 0., 
  0., 0., 98.024, 0., 0., 0., "", "", "", "", "", "", "", "", 183629., 
  293.187, 34.9, 9.721, 6.405, 12951.839, "", 204.62, 11.62, "", "", 87.202, 
  1.3, 76.2}, {"LCA", "North America", "Saint Lucia", "2020-05-13", 18., 0., 
  0., 0., 98.024, 0., 0., 0., "", "", "", "", "", "", "", "", 183629., 
  293.187, 34.9, 9.721, 6.405, 12951.839, "", 204.62, 11.62, "", "", 87.202, 
  1.3, 76.2}, {"LCA", "North America", "Saint Lucia", "2020-05-14", 18., 0., 
  0., 0., 98.024, 0., 0., 0., "", "", "", "", "", "", "", "", 183629., 
  293.187, 34.9, 9.721, 6.405, 12951.839, "", 204.62, 11.62, "", "", 87.202, 
  1.3, 76.2}, {"LCA", "North America", "Saint Lucia", "2020-05-15", 18., 0., 
  0., 0., 98.024, 0., 0., 0., "", "", "", "", "", "", "", "", 183629., 
  293.187, 34.9, 9.721, 6.405, 12951.839, "", 204.62, 11.62, "", "", 87.202, 
  1.3, 76.2}, {"LCA", "North America", "Saint Lucia", "2020-05-16", 18., 0., 
  0., 0., 98.024, 0., 0., 0., "", "", "", "", "", "", "", "", 183629., 
  293.187, 34.9, 9.721, 6.405, 12951.839, "", 204.62, 11.62, "", "", 87.202, 
  1.3, 76.2}, {"LCA", "North America", "Saint Lucia", "2020-05-17", 18., 0., 
  0., 0., 98.024, 0., 0., 0., "", "", "", "", "", "", "", "", 183629., 
  293.187, 34.9, 9.721, 6.405, 12951.839, "", 204.62, 11.62, "", "", 87.202, 
  1.3, 76.2}, {"LCA", "North America", "Saint Lucia", "2020-05-18", 18., 0., 
  0., 0., 98.024, 0., 0., 0., "", "", "", "", "", "", "", "", 183629., 
  293.187, 34.9, 9.721, 6.405, 12951.839, "", 204.62, 11.62, "", "", 87.202, 
  1.3, 76.2}, {"LCA", "North America", "Saint Lucia", "2020-05-19", 18., 0., 
  0., 0., 98.024, 0., 0., 0., "", "", "", "", "", "", "", "", 183629., 
  293.187, 34.9, 9.721, 6.405, 12951.839, "", 204.62, 11.62, "", "", 87.202, 
  1.3, 76.2}, {"LCA", "North America", "Saint Lucia", "2020-05-20", 18., 0., 
  0., 0., 98.024, 0., 0., 0., "", "", "", "", "", "", "", "", 183629., 
  293.187, 34.9, 9.721, 6.405, 12951.839, "", 204.62, 11.62, "", "", 87.202, 
  1.3, 76.2}, {"LCA", "North America", "Saint Lucia", "2020-05-21", 18., 0., 
  0., 0., 98.024, 0., 0., 0., "", "", "", "", "", "", "", "", 183629., 
  293.187, 34.9, 9.721, 6.405, 12951.839, "", 204.62, 11.62, "", "", 87.202, 
  1.3, 76.2}, {"LCA", "North America", "Saint Lucia", "2020-05-22", 18., 0., 
  0., 0., 98.024, 0., 0., 0., "", "", "", "", "", "", "", "", 183629., 
  293.187, 34.9, 9.721, 6.405, 12951.839, "", 204.62, 11.62, "", "", 87.202, 
  1.3, 76.2}, {"LCA", "North America", "Saint Lucia", "2020-05-23", 18., 0., 
  0., 0., 98.024, 0., 0., 0., "", "", "", "", "", "", "", "", 183629., 
  293.187, 34.9, 9.721, 6.405, 12951.839, "", 204.62, 11.62, "", "", 87.202, 
  1.3, 76.2}, {"LCA", "North America", "Saint Lucia", "2020-05-24", 18., 0., 
  0., 0., 98.024, 0., 0., 0., "", "", "", "", "", "", "", "", 183629., 
  293.187, 34.9, 9.721, 6.405, 12951.839, "", 204.62, 11.62, "", "", 87.202, 
  1.3, 76.2}, {"LCA", "North America", "Saint Lucia", "2020-05-25", 18., 0., 
  0., 0., 98.024, 0., 0., 0., "", "", "", "", "", "", "", "", 183629., 
  293.187, 34.9, 9.721, 6.405, 12951.839, "", 204.62, 11.62, "", "", 87.202, 
  1.3, 76.2}, {"LCA", "North America", "Saint Lucia", "2020-05-26", 18., 0., 
  0., 0., 98.024, 0., 0., 0., "", "", "", "", "", "", "", "", 183629., 
  293.187, 34.9, 9.721, 6.405, 12951.839, "", 204.62, 11.62, "", "", 87.202, 
  1.3, 76.2}, {"LCA", "North America", "Saint Lucia", "2020-05-27", 18., 0., 
  0., 0., 98.024, 0., 0., 0., "", "", "", "", "", "", "", "", 183629., 
  293.187, 34.9, 9.721, 6.405, 12951.839, "", 204.62, 11.62, "", "", 87.202, 
  1.3, 76.2}, {"LCA", "North America", "Saint Lucia", "2020-05-28", 18., 0., 
  0., 0., 98.024, 0., 0., 0., "", "", "", "", "", "", "", "", 183629., 
  293.187, 34.9, 9.721, 6.405, 12951.839, "", 204.62, 11.62, "", "", 87.202, 
  1.3, 76.2}, {"LCA", "North America", "Saint Lucia", "2020-05-29", 18., 0., 
  0., 0., 98.024, 0., 0., 0., "", "", "", "", "", "", "", "", 183629., 
  293.187, 34.9, 9.721, 6.405, 12951.839, "", 204.62, 11.62, "", "", 87.202, 
  1.3, 76.2}, {"LCA", "North America", "Saint Lucia", "2020-05-30", 18., 0., 
  0., 0., 98.024, 0., 0., 0., "", "", "", "", "", "", "", "", 183629., 
  293.187, 34.9, 9.721, 6.405, 12951.839, "", 204.62, 11.62, "", "", 87.202, 
  1.3, 76.2}, {"LCA", "North America", "Saint Lucia", "2020-05-31", 18., 0., 
  0., 0., 98.024, 0., 0., 0., "", "", "", "", "", "", "", "", 183629., 
  293.187, 34.9, 9.721, 6.405, 12951.839, "", 204.62, 11.62, "", "", 87.202, 
  1.3, 76.2}, {"LCA", "North America", "Saint Lucia", "2020-06-01", 18., 0., 
  0., 0., 98.024, 0., 0., 0., "", "", "", "", "", "", "", "", 183629., 
  293.187, 34.9, 9.721, 6.405, 12951.839, "", 204.62, 11.62, "", "", 87.202, 
  1.3, 76.2}, {"LCA", "North America", "Saint Lucia", "2020-06-02", 18., 0., 
  0., 0., 98.024, 0., 0., 0., "", "", "", "", "", "", "", "", 183629., 
  293.187, 34.9, 9.721, 6.405, 12951.839, "", 204.62, 11.62, "", "", 87.202, 
  1.3, 76.2}, {"LCA", "North America", "Saint Lucia", "2020-06-03", 18., 0., 
  0., 0., 98.024, 0., 0., 0., "", "", "", "", "", "", "", "", 183629., 
  293.187, 34.9, 9.721, 6.405, 12951.839, "", 204.62, 11.62, "", "", 87.202, 
  1.3, 76.2}, {"LCA", "North America", "Saint Lucia", "2020-06-04", 18., 0., 
  0., 0., 98.024, 0., 0., 0., "", "", "", "", "", "", "", "", 183629., 
  293.187, 34.9, 9.721, 6.405, 12951.839, "", 204.62, 11.62, "", "", 87.202, 
  1.3, 76.2}, {"LCA", "North America", "Saint Lucia", "2020-06-05", 19., 1., 
  0., 0., 103.469, 5.446, 0., 0., "", "", "", "", "", "", "", "", 183629., 
  293.187, 34.9, 9.721, 6.405, 12951.839, "", 204.62, 11.62, "", "", 87.202, 
  1.3, 76.2}, {"LCA", "North America", "Saint Lucia", "2020-06-06", 19., 0., 
  0., 0., 103.469, 0., 0., 0., "", "", "", "", "", "", "", "", 183629., 
  293.187, 34.9, 9.721, 6.405, 12951.839, "", 204.62, 11.62, "", "", 87.202, 
  1.3, 76.2}, {"LCA", "North America", "Saint Lucia", "2020-06-07", 19., 0., 
  0., 0., 103.469, 0., 0., 0., "", "", "", "", "", "", "", "", 183629., 
  293.187, 34.9, 9.721, 6.405, 12951.839, "", 204.62, 11.62, "", "", 87.202, 
  1.3, 76.2}, {"LCA", "North America", "Saint Lucia", "2020-06-08", 19., 0., 
  0., 0., 103.469, 0., 0., 0., "", "", "", "", "", "", "", "", 183629., 
  293.187, 34.9, 9.721, 6.405, 12951.839, "", 204.62, 11.62, "", "", 87.202, 
  1.3, 76.2}, {"LCA", "North America", "Saint Lucia", "2020-06-09", 19., 0., 
  0., 0., 103.469, 0., 0., 0., "", "", "", "", "", "", "", "", 183629., 
  293.187, 34.9, 9.721, 6.405, 12951.839, "", 204.62, 11.62, "", "", 87.202, 
  1.3, 76.2}, {"LCA", "North America", "Saint Lucia", "2020-06-10", 19., 0., 
  0., 0., 103.469, 0., 0., 0., "", "", "", "", "", "", "", "", 183629., 
  293.187, 34.9, 9.721, 6.405, 12951.839, "", 204.62, 11.62, "", "", 87.202, 
  1.3, 76.2}, {"LCA", "North America", "Saint Lucia", "2020-06-11", 19., 0., 
  0., 0., 103.469, 0., 0., 0., "", "", "", "", "", "", "", "", 183629., 
  293.187, 34.9, 9.721, 6.405, 12951.839, "", 204.62, 11.62, "", "", 87.202, 
  1.3, 76.2}, {"LCA", "North America", "Saint Lucia", "2020-06-12", 19., 0., 
  0., 0., 103.469, 0., 0., 0., "", "", "", "", "", "", "", "", 183629., 
  293.187, 34.9, 9.721, 6.405, 12951.839, "", 204.62, 11.62, "", "", 87.202, 
  1.3, 76.2}, {"LCA", "North America", "Saint Lucia", "2020-06-13", 19., 0., 
  0., 0., 103.469, 0., 0., 0., "", "", "", "", "", "", "", "", 183629., 
  293.187, 34.9, 9.721, 6.405, 12951.839, "", 204.62, 11.62, "", "", 87.202, 
  1.3, 76.2}, {"LCA", "North America", "Saint Lucia", "2020-06-14", 19., 0., 
  0., 0., 103.469, 0., 0., 0., "", "", "", "", "", "", "", "", 183629., 
  293.187, 34.9, 9.721, 6.405, 12951.839, "", 204.62, 11.62, "", "", 87.202, 
  1.3, 76.2}, {"LCA", "North America", "Saint Lucia", "2020-06-15", 19., 0., 
  0., 0., 103.469, 0., 0., 0., "", "", "", "", "", "", "", "", 183629., 
  293.187, 34.9, 9.721, 6.405, 12951.839, "", 204.62, 11.62, "", "", 87.202, 
  1.3, 76.2}, {"LCA", "North America", "Saint Lucia", "2020-06-16", 19., 0., 
  0., 0., 103.469, 0., 0., 0., "", "", "", "", "", "", "", "", 183629., 
  293.187, 34.9, 9.721, 6.405, 12951.839, "", 204.62, 11.62, "", "", 87.202, 
  1.3, 76.2}, {"LCA", "North America", "Saint Lucia", "2020-06-17", 19., 0., 
  0., 0., 103.469, 0., 0., 0., "", "", "", "", "", "", "", "", 183629., 
  293.187, 34.9, 9.721, 6.405, 12951.839, "", 204.62, 11.62, "", "", 87.202, 
  1.3, 76.2}, {"LCA", "North America", "Saint Lucia", "2020-06-18", 19., 0., 
  0., 0., 103.469, 0., 0., 0., "", "", "", "", "", "", "", "", 183629., 
  293.187, 34.9, 9.721, 6.405, 12951.839, "", 204.62, 11.62, "", "", 87.202, 
  1.3, 76.2}, {"LCA", "North America", "Saint Lucia", "2020-06-19", 19., 0., 
  0., 0., 103.469, 0., 0., 0., "", "", "", "", "", "", "", "", 183629., 
  293.187, 34.9, 9.721, 6.405, 12951.839, "", 204.62, 11.62, "", "", 87.202, 
  1.3, 76.2}, {"LCA", "North America", "Saint Lucia", "2020-06-20", 19., 0., 
  0., 0., 103.469, 0., 0., 0., "", "", "", "", "", "", "", "", 183629., 
  293.187, 34.9, 9.721, 6.405, 12951.839, "", 204.62, 11.62, "", "", 87.202, 
  1.3, 76.2}, {"LCA", "North America", "Saint Lucia", "2020-06-21", 19., 0., 
  0., 0., 103.469, 0., 0., 0., "", "", "", "", "", "", "", "", 183629., 
  293.187, 34.9, 9.721, 6.405, 12951.839, "", 204.62, 11.62, "", "", 87.202, 
  1.3, 76.2}, {"LCA", "North America", "Saint Lucia", "2020-06-22", 19., 0., 
  0., 0., 103.469, 0., 0., 0., "", "", "", "", "", "", "", "", 183629., 
  293.187, 34.9, 9.721, 6.405, 12951.839, "", 204.62, 11.62, "", "", 87.202, 
  1.3, 76.2}, {"LCA", "North America", "Saint Lucia", "2020-06-23", 19., 0., 
  0., 0., 103.469, 0., 0., 0., "", "", "", "", "", "", "", "", 183629., 
  293.187, 34.9, 9.721, 6.405, 12951.839, "", 204.62, 11.62, "", "", 87.202, 
  1.3, 76.2}, {"LCA", "North America", "Saint Lucia", "2020-06-24", 19., 0., 
  0., 0., 103.469, 0., 0., 0., "", "", "", "", "", "", "", "", 183629., 
  293.187, 34.9, 9.721, 6.405, 12951.839, "", 204.62, 11.62, "", "", 87.202, 
  1.3, 76.2}, {"LCA", "North America", "Saint Lucia", "2020-06-25", 19., 0., 
  0., 0., 103.469, 0., 0., 0., "", "", "", "", "", "", "", "", 183629., 
  293.187, 34.9, 9.721, 6.405, 12951.839, "", 204.62, 11.62, "", "", 87.202, 
  1.3, 76.2}, {"LCA", "North America", "Saint Lucia", "2020-06-26", 19., 0., 
  0., 0., 103.469, 0., 0., 0., "", "", "", "", "", "", "", "", 183629., 
  293.187, 34.9, 9.721, 6.405, 12951.839, "", 204.62, 11.62, "", "", 87.202, 
  1.3, 76.2}, {"LCA", "North America", "Saint Lucia", "2020-06-27", 19., 0., 
  0., 0., 103.469, 0., 0., 0., "", "", "", "", "", "", "", "", 183629., 
  293.187, 34.9, 9.721, 6.405, 12951.839, "", 204.62, 11.62, "", "", 87.202, 
  1.3, 76.2}, {"LCA", "North America", "Saint Lucia", "2020-06-28", 19., 0., 
  0., 0., 103.469, 0., 0., 0., "", "", "", "", "", "", "", "", 183629., 
  293.187, 34.9, 9.721, 6.405, 12951.839, "", 204.62, 11.62, "", "", 87.202, 
  1.3, 76.2}, {"LCA", "North America", "Saint Lucia", "2020-06-29", 19., 0., 
  0., 0., 103.469, 0., 0., 0., "", "", "", "", "", "", "", "", 183629., 
  293.187, 34.9, 9.721, 6.405, 12951.839, "", 204.62, 11.62, "", "", 87.202, 
  1.3, 76.2}, {"LCA", "North America", "Saint Lucia", "2020-06-30", 19., 0., 
  0., 0., 103.469, 0., 0., 0., "", "", "", "", "", "", "", "", 183629., 
  293.187, 34.9, 9.721, 6.405, 12951.839, "", 204.62, 11.62, "", "", 87.202, 
  1.3, 76.2}, {"LCA", "North America", "Saint Lucia", "2020-07-01", 19., 0., 
  0., 0., 103.469, 0., 0., 0., "", "", "", "", "", "", "", "", 183629., 
  293.187, 34.9, 9.721, 6.405, 12951.839, "", 204.62, 11.62, "", "", 87.202, 
  1.3, 76.2}, {"LCA", "North America", "Saint Lucia", "2020-07-02", 19., 0., 
  0., 0., 103.469, 0., 0., 0., "", "", "", "", "", "", "", "", 183629., 
  293.187, 34.9, 9.721, 6.405, 12951.839, "", 204.62, 11.62, "", "", 87.202, 
  1.3, 76.2}, {"LCA", "North America", "Saint Lucia", "2020-07-03", 22., 3., 
  0., 0., 119.807, 16.337, 0., 0., "", "", "", "", "", "", "", "", 183629., 
  293.187, 34.9, 9.721, 6.405, 12951.839, "", 204.62, 11.62, "", "", 87.202, 
  1.3, 76.2}, {"LCA", "North America", "Saint Lucia", "2020-07-04", 22., 0., 
  0., 0., 119.807, 0., 0., 0., "", "", "", "", "", "", "", "", 183629., 
  293.187, 34.9, 9.721, 6.405, 12951.839, "", 204.62, 11.62, "", "", 87.202, 
  1.3, 76.2}, {"LCA", "North America", "Saint Lucia", "2020-07-05", 22., 0., 
  0., 0., 119.807, 0., 0., 0., "", "", "", "", "", "", "", "", 183629., 
  293.187, 34.9, 9.721, 6.405, 12951.839, "", 204.62, 11.62, "", "", 87.202, 
  1.3, 76.2}, {"LCA", "North America", "Saint Lucia", "2020-07-06", 22., 0., 
  0., 0., 119.807, 0., 0., 0., "", "", "", "", "", "", "", "", 183629., 
  293.187, 34.9, 9.721, 6.405, 12951.839, "", 204.62, 11.62, "", "", 87.202, 
  1.3, 76.2}, {"LCA", "North America", "Saint Lucia", "2020-07-07", 22., 0., 
  0., 0., 119.807, 0., 0., 0., "", "", "", "", "", "", "", "", 183629., 
  293.187, 34.9, 9.721, 6.405, 12951.839, "", 204.62, 11.62, "", "", 87.202, 
  1.3, 76.2}, {"LCA", "North America", "Saint Lucia", "2020-07-08", 22., 0., 
  0., 0., 119.807, 0., 0., 0., "", "", "", "", "", "", "", "", 183629., 
  293.187, 34.9, 9.721, 6.405, 12951.839, "", 204.62, 11.62, "", "", 87.202, 
  1.3, 76.2}, {"VCT", "North America", "Saint Vincent and the Grenadines", 
  "2020-03-13", 1., 1., 0., 0., 9.013, 9.013, 0., 0., "", "", "", "", "", "", 
  "", "", 110947., 281.787, 31.8, 7.724, 4.832, 10727.146, "", 252.675, 
  11.62, "", "", "", 2.6, 72.53}, {"VCT", "North America", 
  "Saint Vincent and the Grenadines", "2020-03-25", 1., 0., 0., 0., 9.013, 
  0., 0., 0., "", "", "", "", "", "", "", "", 110947., 281.787, 31.8, 7.724, 
  4.832, 10727.146, "", 252.675, 11.62, "", "", "", 2.6, 72.53}, 
 {"VCT", "North America", "Saint Vincent and the Grenadines", "2020-03-26", 
  1., 0., 0., 0., 9.013, 0., 0., 0., "", "", "", "", "", "", "", "", 110947., 
  281.787, 31.8, 7.724, 4.832, 10727.146, "", 252.675, 11.62, "", "", "", 
  2.6, 72.53}, {"VCT", "North America", "Saint Vincent and the Grenadines", 
  "2020-03-27", 1., 0., 0., 0., 9.013, 0., 0., 0., "", "", "", "", "", "", 
  "", "", 110947., 281.787, 31.8, 7.724, 4.832, 10727.146, "", 252.675, 
  11.62, "", "", "", 2.6, 72.53}, {"VCT", "North America", 
  "Saint Vincent and the Grenadines", "2020-03-28", 1., 0., 0., 0., 9.013, 
  0., 0., 0., "", "", "", "", "", "", "", "", 110947., 281.787, 31.8, 7.724, 
  4.832, 10727.146, "", 252.675, 11.62, "", "", "", 2.6, 72.53}, 
 {"VCT", "North America", "Saint Vincent and the Grenadines", "2020-03-29", 
  1., 0., 0., 0., 9.013, 0., 0., 0., "", "", "", "", "", "", "", "", 110947., 
  281.787, 31.8, 7.724, 4.832, 10727.146, "", 252.675, 11.62, "", "", "", 
  2.6, 72.53}, {"VCT", "North America", "Saint Vincent and the Grenadines", 
  "2020-03-30", 1., 0., 0., 0., 9.013, 0., 0., 0., "", "", "", "", "", "", 
  "", "", 110947., 281.787, 31.8, 7.724, 4.832, 10727.146, "", 252.675, 
  11.62, "", "", "", 2.6, 72.53}, {"VCT", "North America", 
  "Saint Vincent and the Grenadines", "2020-03-31", 1., 0., 0., 0., 9.013, 
  0., 0., 0., "", "", "", "", "", "", "", "", 110947., 281.787, 31.8, 7.724, 
  4.832, 10727.146, "", 252.675, 11.62, "", "", "", 2.6, 72.53}, 
 {"VCT", "North America", "Saint Vincent and the Grenadines", "2020-04-01", 
  1., 0., 0., 0., 9.013, 0., 0., 0., "", "", "", "", "", "", "", "", 110947., 
  281.787, 31.8, 7.724, 4.832, 10727.146, "", 252.675, 11.62, "", "", "", 
  2.6, 72.53}, {"VCT", "North America", "Saint Vincent and the Grenadines", 
  "2020-04-02", 2., 1., 0., 0., 18.027, 9.013, 0., 0., "", "", "", "", "", 
  "", "", "", 110947., 281.787, 31.8, 7.724, 4.832, 10727.146, "", 252.675, 
  11.62, "", "", "", 2.6, 72.53}, {"VCT", "North America", 
  "Saint Vincent and the Grenadines", "2020-04-03", 2., 0., 0., 0., 18.027, 
  0., 0., 0., "", "", "", "", "", "", "", "", 110947., 281.787, 31.8, 7.724, 
  4.832, 10727.146, "", 252.675, 11.62, "", "", "", 2.6, 72.53}, 
 {"VCT", "North America", "Saint Vincent and the Grenadines", "2020-04-04", 
  7., 5., 0., 0., 63.093, 45.067, 0., 0., "", "", "", "", "", "", "", "", 
  110947., 281.787, 31.8, 7.724, 4.832, 10727.146, "", 252.675, 11.62, "", 
  "", "", 2.6, 72.53}, {"VCT", "North America", 
  "Saint Vincent and the Grenadines", "2020-04-05", 7., 0., 0., 0., 63.093, 
  0., 0., 0., "", "", "", "", "", "", "", "", 110947., 281.787, 31.8, 7.724, 
  4.832, 10727.146, "", 252.675, 11.62, "", "", "", 2.6, 72.53}, 
 {"VCT", "North America", "Saint Vincent and the Grenadines", "2020-04-06", 
  7., 0., 0., 0., 63.093, 0., 0., 0., "", "", "", "", "", "", "", "", 
  110947., 281.787, 31.8, 7.724, 4.832, 10727.146, "", 252.675, 11.62, "", 
  "", "", 2.6, 72.53}, {"VCT", "North America", 
  "Saint Vincent and the Grenadines", "2020-04-07", 7., 0., 0., 0., 63.093, 
  0., 0., 0., "", "", "", "", "", "", "", "", 110947., 281.787, 31.8, 7.724, 
  4.832, 10727.146, "", 252.675, 11.62, "", "", "", 2.6, 72.53}, 
 {"VCT", "North America", "Saint Vincent and the Grenadines", "2020-04-08", 
  8., 1., 0., 0., 72.107, 9.013, 0., 0., "", "", "", "", "", "", "", "", 
  110947., 281.787, 31.8, 7.724, 4.832, 10727.146, "", 252.675, 11.62, "", 
  "", "", 2.6, 72.53}, {"VCT", "North America", 
  "Saint Vincent and the Grenadines", "2020-04-09", 8., 0., 0., 0., 72.107, 
  0., 0., 0., "", "", "", "", "", "", "", "", 110947., 281.787, 31.8, 7.724, 
  4.832, 10727.146, "", 252.675, 11.62, "", "", "", 2.6, 72.53}, 
 {"VCT", "North America", "Saint Vincent and the Grenadines", "2020-04-10", 
  12., 4., 0., 0., 108.16, 36.053, 0., 0., "", "", "", "", "", "", "", "", 
  110947., 281.787, 31.8, 7.724, 4.832, 10727.146, "", 252.675, 11.62, "", 
  "", "", 2.6, 72.53}, {"VCT", "North America", 
  "Saint Vincent and the Grenadines", "2020-04-11", 12., 0., 0., 0., 108.16, 
  0., 0., 0., "", "", "", "", "", "", "", "", 110947., 281.787, 31.8, 7.724, 
  4.832, 10727.146, "", 252.675, 11.62, "", "", "", 2.6, 72.53}, 
 {"VCT", "North America", "Saint Vincent and the Grenadines", "2020-04-12", 
  12., 0., 0., 0., 108.16, 0., 0., 0., "", "", "", "", "", "", "", "", 
  110947., 281.787, 31.8, 7.724, 4.832, 10727.146, "", 252.675, 11.62, "", 
  "", "", 2.6, 72.53}, {"VCT", "North America", 
  "Saint Vincent and the Grenadines", "2020-04-13", 12., 0., 0., 0., 108.16, 
  0., 0., 0., "", "", "", "", "", "", "", "", 110947., 281.787, 31.8, 7.724, 
  4.832, 10727.146, "", 252.675, 11.62, "", "", "", 2.6, 72.53}, 
 {"VCT", "North America", "Saint Vincent and the Grenadines", "2020-04-14", 
  12., 0., 0., 0., 108.16, 0., 0., 0., "", "", "", "", "", "", "", "", 
  110947., 281.787, 31.8, 7.724, 4.832, 10727.146, "", 252.675, 11.62, "", 
  "", "", 2.6, 72.53}, {"VCT", "North America", 
  "Saint Vincent and the Grenadines", "2020-04-15", 12., 0., 0., 0., 108.16, 
  0., 0., 0., "", "", "", "", "", "", "", "", 110947., 281.787, 31.8, 7.724, 
  4.832, 10727.146, "", 252.675, 11.62, "", "", "", 2.6, 72.53}, 
 {"VCT", "North America", "Saint Vincent and the Grenadines", "2020-04-16", 
  12., 0., 0., 0., 108.16, 0., 0., 0., "", "", "", "", "", "", "", "", 
  110947., 281.787, 31.8, 7.724, 4.832, 10727.146, "", 252.675, 11.62, "", 
  "", "", 2.6, 72.53}, {"VCT", "North America", 
  "Saint Vincent and the Grenadines", "2020-04-17", 12., 0., 0., 0., 108.16, 
  0., 0., 0., "", "", "", "", "", "", "", "", 110947., 281.787, 31.8, 7.724, 
  4.832, 10727.146, "", 252.675, 11.62, "", "", "", 2.6, 72.53}, 
 {"VCT", "North America", "Saint Vincent and the Grenadines", "2020-04-18", 
  12., 0., 0., 0., 108.16, 0., 0., 0., "", "", "", "", "", "", "", "", 
  110947., 281.787, 31.8, 7.724, 4.832, 10727.146, "", 252.675, 11.62, "", 
  "", "", 2.6, 72.53}, {"VCT", "North America", 
  "Saint Vincent and the Grenadines", "2020-04-19", 12., 0., 0., 0., 108.16, 
  0., 0., 0., "", "", "", "", "", "", "", "", 110947., 281.787, 31.8, 7.724, 
  4.832, 10727.146, "", 252.675, 11.62, "", "", "", 2.6, 72.53}, 
 {"VCT", "North America", "Saint Vincent and the Grenadines", "2020-04-20", 
  12., 0., 0., 0., 108.16, 0., 0., 0., "", "", "", "", "", "", "", "", 
  110947., 281.787, 31.8, 7.724, 4.832, 10727.146, "", 252.675, 11.62, "", 
  "", "", 2.6, 72.53}, {"VCT", "North America", 
  "Saint Vincent and the Grenadines", "2020-04-21", 12., 0., 0., 0., 108.16, 
  0., 0., 0., "", "", "", "", "", "", "", "", 110947., 281.787, 31.8, 7.724, 
  4.832, 10727.146, "", 252.675, 11.62, "", "", "", 2.6, 72.53}, 
 {"VCT", "North America", "Saint Vincent and the Grenadines", "2020-04-22", 
  12., 0., 0., 0., 108.16, 0., 0., 0., "", "", "", "", "", "", "", "", 
  110947., 281.787, 31.8, 7.724, 4.832, 10727.146, "", 252.675, 11.62, "", 
  "", "", 2.6, 72.53}, {"VCT", "North America", 
  "Saint Vincent and the Grenadines", "2020-04-23", 13., 1., 0., 0., 117.173, 
  9.013, 0., 0., "", "", "", "", "", "", "", "", 110947., 281.787, 31.8, 
  7.724, 4.832, 10727.146, "", 252.675, 11.62, "", "", "", 2.6, 72.53}, 
 {"VCT", "North America", "Saint Vincent and the Grenadines", "2020-04-24", 
  13., 0., 0., 0., 117.173, 0., 0., 0., "", "", "", "", "", "", "", "", 
  110947., 281.787, 31.8, 7.724, 4.832, 10727.146, "", 252.675, 11.62, "", 
  "", "", 2.6, 72.53}, {"VCT", "North America", 
  "Saint Vincent and the Grenadines", "2020-04-25", 14., 1., 0., 0., 126.186, 
  9.013, 0., 0., "", "", "", "", "", "", "", "", 110947., 281.787, 31.8, 
  7.724, 4.832, 10727.146, "", 252.675, 11.62, "", "", "", 2.6, 72.53}, 
 {"VCT", "North America", "Saint Vincent and the Grenadines", "2020-04-26", 
  14., 0., 0., 0., 126.186, 0., 0., 0., "", "", "", "", "", "", "", "", 
  110947., 281.787, 31.8, 7.724, 4.832, 10727.146, "", 252.675, 11.62, "", 
  "", "", 2.6, 72.53}, {"VCT", "North America", 
  "Saint Vincent and the Grenadines", "2020-04-27", 14., 0., 0., 0., 126.186, 
  0., 0., 0., "", "", "", "", "", "", "", "", 110947., 281.787, 31.8, 7.724, 
  4.832, 10727.146, "", 252.675, 11.62, "", "", "", 2.6, 72.53}, 
 {"VCT", "North America", "Saint Vincent and the Grenadines", "2020-04-28", 
  15., 1., 0., 0., 135.2, 9.013, 0., 0., "", "", "", "", "", "", "", "", 
  110947., 281.787, 31.8, 7.724, 4.832, 10727.146, "", 252.675, 11.62, "", 
  "", "", 2.6, 72.53}, {"VCT", "North America", 
  "Saint Vincent and the Grenadines", "2020-04-29", 16., 1., 0., 0., 144.213, 
  9.013, 0., 0., "", "", "", "", "", "", "", "", 110947., 281.787, 31.8, 
  7.724, 4.832, 10727.146, "", 252.675, 11.62, "", "", "", 2.6, 72.53}, 
 {"VCT", "North America", "Saint Vincent and the Grenadines", "2020-04-30", 
  16., 0., 0., 0., 144.213, 0., 0., 0., "", "", "", "", "", "", "", "", 
  110947., 281.787, 31.8, 7.724, 4.832, 10727.146, "", 252.675, 11.62, "", 
  "", "", 2.6, 72.53}, {"VCT", "North America", 
  "Saint Vincent and the Grenadines", "2020-05-01", 16., 0., 0., 0., 144.213, 
  0., 0., 0., "", "", "", "", "", "", "", "", 110947., 281.787, 31.8, 7.724, 
  4.832, 10727.146, "", 252.675, 11.62, "", "", "", 2.6, 72.53}, 
 {"VCT", "North America", "Saint Vincent and the Grenadines", "2020-05-02", 
  16., 0., 0., 0., 144.213, 0., 0., 0., "", "", "", "", "", "", "", "", 
  110947., 281.787, 31.8, 7.724, 4.832, 10727.146, "", 252.675, 11.62, "", 
  "", "", 2.6, 72.53}, {"VCT", "North America", 
  "Saint Vincent and the Grenadines", "2020-05-03", 16., 0., 0., 0., 144.213, 
  0., 0., 0., "", "", "", "", "", "", "", "", 110947., 281.787, 31.8, 7.724, 
  4.832, 10727.146, "", 252.675, 11.62, "", "", "", 2.6, 72.53}, 
 {"VCT", "North America", "Saint Vincent and the Grenadines", "2020-05-04", 
  17., 1., 0., 0., 153.226, 9.013, 0., 0., "", "", "", "", "", "", "", "", 
  110947., 281.787, 31.8, 7.724, 4.832, 10727.146, "", 252.675, 11.62, "", 
  "", "", 2.6, 72.53}, {"VCT", "North America", 
  "Saint Vincent and the Grenadines", "2020-05-05", 17., 0., 0., 0., 153.226, 
  0., 0., 0., "", "", "", "", "", "", "", "", 110947., 281.787, 31.8, 7.724, 
  4.832, 10727.146, "", 252.675, 11.62, "", "", "", 2.6, 72.53}, 
 {"VCT", "North America", "Saint Vincent and the Grenadines", "2020-05-06", 
  17., 0., 0., 0., 153.226, 0., 0., 0., "", "", "", "", "", "", "", "", 
  110947., 281.787, 31.8, 7.724, 4.832, 10727.146, "", 252.675, 11.62, "", 
  "", "", 2.6, 72.53}, {"VCT", "North America", 
  "Saint Vincent and the Grenadines", "2020-05-07", 17., 0., 0., 0., 153.226, 
  0., 0., 0., "", "", "", "", "", "", "", "", 110947., 281.787, 31.8, 7.724, 
  4.832, 10727.146, "", 252.675, 11.62, "", "", "", 2.6, 72.53}, 
 {"VCT", "North America", "Saint Vincent and the Grenadines", "2020-05-08", 
  17., 0., 0., 0., 153.226, 0., 0., 0., "", "", "", "", "", "", "", "", 
  110947., 281.787, 31.8, 7.724, 4.832, 10727.146, "", 252.675, 11.62, "", 
  "", "", 2.6, 72.53}, {"VCT", "North America", 
  "Saint Vincent and the Grenadines", "2020-05-09", 17., 0., 0., 0., 153.226, 
  0., 0., 0., "", "", "", "", "", "", "", "", 110947., 281.787, 31.8, 7.724, 
  4.832, 10727.146, "", 252.675, 11.62, "", "", "", 2.6, 72.53}, 
 {"VCT", "North America", "Saint Vincent and the Grenadines", "2020-05-10", 
  17., 0., 0., 0., 153.226, 0., 0., 0., "", "", "", "", "", "", "", "", 
  110947., 281.787, 31.8, 7.724, 4.832, 10727.146, "", 252.675, 11.62, "", 
  "", "", 2.6, 72.53}, {"VCT", "North America", 
  "Saint Vincent and the Grenadines", "2020-05-11", 17., 0., 0., 0., 153.226, 
  0., 0., 0., "", "", "", "", "", "", "", "", 110947., 281.787, 31.8, 7.724, 
  4.832, 10727.146, "", 252.675, 11.62, "", "", "", 2.6, 72.53}, 
 {"VCT", "North America", "Saint Vincent and the Grenadines", "2020-05-12", 
  17., 0., 0., 0., 153.226, 0., 0., 0., "", "", "", "", "", "", "", "", 
  110947., 281.787, 31.8, 7.724, 4.832, 10727.146, "", 252.675, 11.62, "", 
  "", "", 2.6, 72.53}, {"VCT", "North America", 
  "Saint Vincent and the Grenadines", "2020-05-13", 17., 0., 0., 0., 153.226, 
  0., 0., 0., "", "", "", "", "", "", "", "", 110947., 281.787, 31.8, 7.724, 
  4.832, 10727.146, "", 252.675, 11.62, "", "", "", 2.6, 72.53}, 
 {"VCT", "North America", "Saint Vincent and the Grenadines", "2020-05-14", 
  17., 0., 0., 0., 153.226, 0., 0., 0., "", "", "", "", "", "", "", "", 
  110947., 281.787, 31.8, 7.724, 4.832, 10727.146, "", 252.675, 11.62, "", 
  "", "", 2.6, 72.53}, {"VCT", "North America", 
  "Saint Vincent and the Grenadines", "2020-05-15", 17., 0., 0., 0., 153.226, 
  0., 0., 0., "", "", "", "", "", "", "", "", 110947., 281.787, 31.8, 7.724, 
  4.832, 10727.146, "", 252.675, 11.62, "", "", "", 2.6, 72.53}, 
 {"VCT", "North America", "Saint Vincent and the Grenadines", "2020-05-16", 
  17., 0., 0., 0., 153.226, 0., 0., 0., "", "", "", "", "", "", "", "", 
  110947., 281.787, 31.8, 7.724, 4.832, 10727.146, "", 252.675, 11.62, "", 
  "", "", 2.6, 72.53}, {"VCT", "North America", 
  "Saint Vincent and the Grenadines", "2020-05-17", 17., 0., 0., 0., 153.226, 
  0., 0., 0., "", "", "", "", "", "", "", "", 110947., 281.787, 31.8, 7.724, 
  4.832, 10727.146, "", 252.675, 11.62, "", "", "", 2.6, 72.53}, 
 {"VCT", "North America", "Saint Vincent and the Grenadines", "2020-05-18", 
  17., 0., 0., 0., 153.226, 0., 0., 0., "", "", "", "", "", "", "", "", 
  110947., 281.787, 31.8, 7.724, 4.832, 10727.146, "", 252.675, 11.62, "", 
  "", "", 2.6, 72.53}, {"VCT", "North America", 
  "Saint Vincent and the Grenadines", "2020-05-19", 17., 0., 0., 0., 153.226, 
  0., 0., 0., "", "", "", "", "", "", "", "", 110947., 281.787, 31.8, 7.724, 
  4.832, 10727.146, "", 252.675, 11.62, "", "", "", 2.6, 72.53}, 
 {"VCT", "North America", "Saint Vincent and the Grenadines", "2020-05-20", 
  17., 0., 0., 0., 153.226, 0., 0., 0., "", "", "", "", "", "", "", "", 
  110947., 281.787, 31.8, 7.724, 4.832, 10727.146, "", 252.675, 11.62, "", 
  "", "", 2.6, 72.53}, {"VCT", "North America", 
  "Saint Vincent and the Grenadines", "2020-05-21", 18., 1., 0., 0., 162.24, 
  9.013, 0., 0., "", "", "", "", "", "", "", "", 110947., 281.787, 31.8, 
  7.724, 4.832, 10727.146, "", 252.675, 11.62, "", "", "", 2.6, 72.53}, 
 {"VCT", "North America", "Saint Vincent and the Grenadines", "2020-05-22", 
  18., 0., 0., 0., 162.24, 0., 0., 0., "", "", "", "", "", "", "", "", 
  110947., 281.787, 31.8, 7.724, 4.832, 10727.146, "", 252.675, 11.62, "", 
  "", "", 2.6, 72.53}, {"VCT", "North America", 
  "Saint Vincent and the Grenadines", "2020-05-23", 18., 0., 0., 0., 162.24, 
  0., 0., 0., "", "", "", "", "", "", "", "", 110947., 281.787, 31.8, 7.724, 
  4.832, 10727.146, "", 252.675, 11.62, "", "", "", 2.6, 72.53}, 
 {"VCT", "North America", "Saint Vincent and the Grenadines", "2020-05-24", 
  18., 0., 0., 0., 162.24, 0., 0., 0., "", "", "", "", "", "", "", "", 
  110947., 281.787, 31.8, 7.724, 4.832, 10727.146, "", 252.675, 11.62, "", 
  "", "", 2.6, 72.53}, {"VCT", "North America", 
  "Saint Vincent and the Grenadines", "2020-05-25", 18., 0., 0., 0., 162.24, 
  0., 0., 0., "", "", "", "", "", "", "", "", 110947., 281.787, 31.8, 7.724, 
  4.832, 10727.146, "", 252.675, 11.62, "", "", "", 2.6, 72.53}, 
 {"VCT", "North America", "Saint Vincent and the Grenadines", "2020-05-26", 
  18., 0., 0., 0., 162.24, 0., 0., 0., "", "", "", "", "", "", "", "", 
  110947., 281.787, 31.8, 7.724, 4.832, 10727.146, "", 252.675, 11.62, "", 
  "", "", 2.6, 72.53}, {"VCT", "North America", 
  "Saint Vincent and the Grenadines", "2020-05-27", 18., 0., 0., 0., 162.24, 
  0., 0., 0., "", "", "", "", "", "", "", "", 110947., 281.787, 31.8, 7.724, 
  4.832, 10727.146, "", 252.675, 11.62, "", "", "", 2.6, 72.53}, 
 {"VCT", "North America", "Saint Vincent and the Grenadines", "2020-05-28", 
  18., 0., 0., 0., 162.24, 0., 0., 0., "", "", "", "", "", "", "", "", 
  110947., 281.787, 31.8, 7.724, 4.832, 10727.146, "", 252.675, 11.62, "", 
  "", "", 2.6, 72.53}, {"VCT", "North America", 
  "Saint Vincent and the Grenadines", "2020-05-29", 25., 7., 0., 0., 225.333, 
  63.093, 0., 0., "", "", "", "", "", "", "", "", 110947., 281.787, 31.8, 
  7.724, 4.832, 10727.146, "", 252.675, 11.62, "", "", "", 2.6, 72.53}, 
 {"VCT", "North America", "Saint Vincent and the Grenadines", "2020-05-30", 
  26., 1., 0., 0., 234.346, 9.013, 0., 0., "", "", "", "", "", "", "", "", 
  110947., 281.787, 31.8, 7.724, 4.832, 10727.146, "", 252.675, 11.62, "", 
  "", "", 2.6, 72.53}, {"VCT", "North America", 
  "Saint Vincent and the Grenadines", "2020-05-31", 26., 0., 0., 0., 234.346, 
  0., 0., 0., "", "", "", "", "", "", "", "", 110947., 281.787, 31.8, 7.724, 
  4.832, 10727.146, "", 252.675, 11.62, "", "", "", 2.6, 72.53}, 
 {"VCT", "North America", "Saint Vincent and the Grenadines", "2020-06-01", 
  26., 0., 0., 0., 234.346, 0., 0., 0., "", "", "", "", "", "", "", "", 
  110947., 281.787, 31.8, 7.724, 4.832, 10727.146, "", 252.675, 11.62, "", 
  "", "", 2.6, 72.53}, {"VCT", "North America", 
  "Saint Vincent and the Grenadines", "2020-06-02", 26., 0., 0., 0., 234.346, 
  0., 0., 0., "", "", "", "", "", "", "", "", 110947., 281.787, 31.8, 7.724, 
  4.832, 10727.146, "", 252.675, 11.62, "", "", "", 2.6, 72.53}, 
 {"VCT", "North America", "Saint Vincent and the Grenadines", "2020-06-03", 
  26., 0., 0., 0., 234.346, 0., 0., 0., "", "", "", "", "", "", "", "", 
  110947., 281.787, 31.8, 7.724, 4.832, 10727.146, "", 252.675, 11.62, "", 
  "", "", 2.6, 72.53}, {"VCT", "North America", 
  "Saint Vincent and the Grenadines", "2020-06-04", 26., 0., 0., 0., 234.346, 
  0., 0., 0., "", "", "", "", "", "", "", "", 110947., 281.787, 31.8, 7.724, 
  4.832, 10727.146, "", 252.675, 11.62, "", "", "", 2.6, 72.53}, 
 {"VCT", "North America", "Saint Vincent and the Grenadines", "2020-06-05", 
  26., 0., 0., 0., 234.346, 0., 0., 0., "", "", "", "", "", "", "", "", 
  110947., 281.787, 31.8, 7.724, 4.832, 10727.146, "", 252.675, 11.62, "", 
  "", "", 2.6, 72.53}, {"VCT", "North America", 
  "Saint Vincent and the Grenadines", "2020-06-06", 26., 0., 0., 0., 234.346, 
  0., 0., 0., "", "", "", "", "", "", "", "", 110947., 281.787, 31.8, 7.724, 
  4.832, 10727.146, "", 252.675, 11.62, "", "", "", 2.6, 72.53}, 
 {"VCT", "North America", "Saint Vincent and the Grenadines", "2020-06-07", 
  26., 0., 0., 0., 234.346, 0., 0., 0., "", "", "", "", "", "", "", "", 
  110947., 281.787, 31.8, 7.724, 4.832, 10727.146, "", 252.675, 11.62, "", 
  "", "", 2.6, 72.53}, {"VCT", "North America", 
  "Saint Vincent and the Grenadines", "2020-06-08", 26., 0., 0., 0., 234.346, 
  0., 0., 0., "", "", "", "", "", "", "", "", 110947., 281.787, 31.8, 7.724, 
  4.832, 10727.146, "", 252.675, 11.62, "", "", "", 2.6, 72.53}, 
 {"VCT", "North America", "Saint Vincent and the Grenadines", "2020-06-09", 
  27., 1., 0., 0., 243.359, 9.013, 0., 0., "", "", "", "", "", "", "", "", 
  110947., 281.787, 31.8, 7.724, 4.832, 10727.146, "", 252.675, 11.62, "", 
  "", "", 2.6, 72.53}, {"VCT", "North America", 
  "Saint Vincent and the Grenadines", "2020-06-10", 27., 0., 0., 0., 243.359, 
  0., 0., 0., "", "", "", "", "", "", "", "", 110947., 281.787, 31.8, 7.724, 
  4.832, 10727.146, "", 252.675, 11.62, "", "", "", 2.6, 72.53}, 
 {"VCT", "North America", "Saint Vincent and the Grenadines", "2020-06-11", 
  27., 0., 0., 0., 243.359, 0., 0., 0., "", "", "", "", "", "", "", "", 
  110947., 281.787, 31.8, 7.724, 4.832, 10727.146, "", 252.675, 11.62, "", 
  "", "", 2.6, 72.53}, {"VCT", "North America", 
  "Saint Vincent and the Grenadines", "2020-06-12", 27., 0., 0., 0., 243.359, 
  0., 0., 0., "", "", "", "", "", "", "", "", 110947., 281.787, 31.8, 7.724, 
  4.832, 10727.146, "", 252.675, 11.62, "", "", "", 2.6, 72.53}, 
 {"VCT", "North America", "Saint Vincent and the Grenadines", "2020-06-13", 
  27., 0., 0., 0., 243.359, 0., 0., 0., "", "", "", "", "", "", "", "", 
  110947., 281.787, 31.8, 7.724, 4.832, 10727.146, "", 252.675, 11.62, "", 
  "", "", 2.6, 72.53}, {"VCT", "North America", 
  "Saint Vincent and the Grenadines", "2020-06-14", 27., 0., 0., 0., 243.359, 
  0., 0., 0., "", "", "", "", "", "", "", "", 110947., 281.787, 31.8, 7.724, 
  4.832, 10727.146, "", 252.675, 11.62, "", "", "", 2.6, 72.53}, 
 {"VCT", "North America", "Saint Vincent and the Grenadines", "2020-06-15", 
  27., 0., 0., 0., 243.359, 0., 0., 0., "", "", "", "", "", "", "", "", 
  110947., 281.787, 31.8, 7.724, 4.832, 10727.146, "", 252.675, 11.62, "", 
  "", "", 2.6, 72.53}, {"VCT", "North America", 
  "Saint Vincent and the Grenadines", "2020-06-16", 27., 0., 0., 0., 243.359, 
  0., 0., 0., "", "", "", "", "", "", "", "", 110947., 281.787, 31.8, 7.724, 
  4.832, 10727.146, "", 252.675, 11.62, "", "", "", 2.6, 72.53}, 
 {"VCT", "North America", "Saint Vincent and the Grenadines", "2020-06-17", 
  29., 2., 0., 0., 261.386, 18.027, 0., 0., "", "", "", "", "", "", "", "", 
  110947., 281.787, 31.8, 7.724, 4.832, 10727.146, "", 252.675, 11.62, "", 
  "", "", 2.6, 72.53}, {"VCT", "North America", 
  "Saint Vincent and the Grenadines", "2020-06-18", 29., 0., 0., 0., 261.386, 
  0., 0., 0., "", "", "", "", "", "", "", "", 110947., 281.787, 31.8, 7.724, 
  4.832, 10727.146, "", 252.675, 11.62, "", "", "", 2.6, 72.53}, 
 {"VCT", "North America", "Saint Vincent and the Grenadines", "2020-06-19", 
  29., 0., 0., 0., 261.386, 0., 0., 0., "", "", "", "", "", "", "", "", 
  110947., 281.787, 31.8, 7.724, 4.832, 10727.146, "", 252.675, 11.62, "", 
  "", "", 2.6, 72.53}, {"VCT", "North America", 
  "Saint Vincent and the Grenadines", "2020-06-20", 29., 0., 0., 0., 261.386, 
  0., 0., 0., "", "", "", "", "", "", "", "", 110947., 281.787, 31.8, 7.724, 
  4.832, 10727.146, "", 252.675, 11.62, "", "", "", 2.6, 72.53}, 
 {"VCT", "North America", "Saint Vincent and the Grenadines", "2020-06-21", 
  29., 0., 0., 0., 261.386, 0., 0., 0., "", "", "", "", "", "", "", "", 
  110947., 281.787, 31.8, 7.724, 4.832, 10727.146, "", 252.675, 11.62, "", 
  "", "", 2.6, 72.53}, {"VCT", "North America", 
  "Saint Vincent and the Grenadines", "2020-06-22", 29., 0., 0., 0., 261.386, 
  0., 0., 0., "", "", "", "", "", "", "", "", 110947., 281.787, 31.8, 7.724, 
  4.832, 10727.146, "", 252.675, 11.62, "", "", "", 2.6, 72.53}, 
 {"VCT", "North America", "Saint Vincent and the Grenadines", "2020-06-23", 
  29., 0., 0., 0., 261.386, 0., 0., 0., "", "", "", "", "", "", "", "", 
  110947., 281.787, 31.8, 7.724, 4.832, 10727.146, "", 252.675, 11.62, "", 
  "", "", 2.6, 72.53}, {"VCT", "North America", 
  "Saint Vincent and the Grenadines", "2020-06-24", 29., 0., 0., 0., 261.386, 
  0., 0., 0., "", "", "", "", "", "", "", "", 110947., 281.787, 31.8, 7.724, 
  4.832, 10727.146, "", 252.675, 11.62, "", "", "", 2.6, 72.53}, 
 {"VCT", "North America", "Saint Vincent and the Grenadines", "2020-06-25", 
  29., 0., 0., 0., 261.386, 0., 0., 0., "", "", "", "", "", "", "", "", 
  110947., 281.787, 31.8, 7.724, 4.832, 10727.146, "", 252.675, 11.62, "", 
  "", "", 2.6, 72.53}, {"VCT", "North America", 
  "Saint Vincent and the Grenadines", "2020-06-26", 29., 0., 0., 0., 261.386, 
  0., 0., 0., "", "", "", "", "", "", "", "", 110947., 281.787, 31.8, 7.724, 
  4.832, 10727.146, "", 252.675, 11.62, "", "", "", 2.6, 72.53}, 
 {"VCT", "North America", "Saint Vincent and the Grenadines", "2020-06-27", 
  29., 0., 0., 0., 261.386, 0., 0., 0., "", "", "", "", "", "", "", "", 
  110947., 281.787, 31.8, 7.724, 4.832, 10727.146, "", 252.675, 11.62, "", 
  "", "", 2.6, 72.53}, {"VCT", "North America", 
  "Saint Vincent and the Grenadines", "2020-06-28", 29., 0., 0., 0., 261.386, 
  0., 0., 0., "", "", "", "", "", "", "", "", 110947., 281.787, 31.8, 7.724, 
  4.832, 10727.146, "", 252.675, 11.62, "", "", "", 2.6, 72.53}, 
 {"VCT", "North America", "Saint Vincent and the Grenadines", "2020-06-29", 
  29., 0., 0., 0., 261.386, 0., 0., 0., "", "", "", "", "", "", "", "", 
  110947., 281.787, 31.8, 7.724, 4.832, 10727.146, "", 252.675, 11.62, "", 
  "", "", 2.6, 72.53}, {"VCT", "North America", 
  "Saint Vincent and the Grenadines", "2020-06-30", 29., 0., 0., 0., 261.386, 
  0., 0., 0., "", "", "", "", "", "", "", "", 110947., 281.787, 31.8, 7.724, 
  4.832, 10727.146, "", 252.675, 11.62, "", "", "", 2.6, 72.53}, 
 {"VCT", "North America", "Saint Vincent and the Grenadines", "2020-07-01", 
  29., 0., 0., 0., 261.386, 0., 0., 0., "", "", "", "", "", "", "", "", 
  110947., 281.787, 31.8, 7.724, 4.832, 10727.146, "", 252.675, 11.62, "", 
  "", "", 2.6, 72.53}, {"VCT", "North America", 
  "Saint Vincent and the Grenadines", "2020-07-02", 29., 0., 0., 0., 261.386, 
  0., 0., 0., "", "", "", "", "", "", "", "", 110947., 281.787, 31.8, 7.724, 
  4.832, 10727.146, "", 252.675, 11.62, "", "", "", 2.6, 72.53}, 
 {"VCT", "North America", "Saint Vincent and the Grenadines", "2020-07-03", 
  29., 0., 0., 0., 261.386, 0., 0., 0., "", "", "", "", "", "", "", "", 
  110947., 281.787, 31.8, 7.724, 4.832, 10727.146, "", 252.675, 11.62, "", 
  "", "", 2.6, 72.53}, {"VCT", "North America", 
  "Saint Vincent and the Grenadines", "2020-07-04", 29., 0., 0., 0., 261.386, 
  0., 0., 0., "", "", "", "", "", "", "", "", 110947., 281.787, 31.8, 7.724, 
  4.832, 10727.146, "", 252.675, 11.62, "", "", "", 2.6, 72.53}, 
 {"VCT", "North America", "Saint Vincent and the Grenadines", "2020-07-05", 
  29., 0., 0., 0., 261.386, 0., 0., 0., "", "", "", "", "", "", "", "", 
  110947., 281.787, 31.8, 7.724, 4.832, 10727.146, "", 252.675, 11.62, "", 
  "", "", 2.6, 72.53}, {"VCT", "North America", 
  "Saint Vincent and the Grenadines", "2020-07-06", 29., 0., 0., 0., 261.386, 
  0., 0., 0., "", "", "", "", "", "", "", "", 110947., 281.787, 31.8, 7.724, 
  4.832, 10727.146, "", 252.675, 11.62, "", "", "", 2.6, 72.53}, 
 {"VCT", "North America", "Saint Vincent and the Grenadines", "2020-07-07", 
  29., 0., 0., 0., 261.386, 0., 0., 0., "", "", "", "", "", "", "", "", 
  110947., 281.787, 31.8, 7.724, 4.832, 10727.146, "", 252.675, 11.62, "", 
  "", "", 2.6, 72.53}, {"VCT", "North America", 
  "Saint Vincent and the Grenadines", "2020-07-08", 29., 0., 0., 0., 261.386, 
  0., 0., 0., "", "", "", "", "", "", "", "", 110947., 281.787, 31.8, 7.724, 
  4.832, 10727.146, "", 252.675, 11.62, "", "", "", 2.6, 72.53}, 
 {"SMR", "Europe", "San Marino", "2019-12-31", 0., 0., 0., 0., 0., 0., 0., 
  0., "", "", "", "", "", "", "", "", 33938., 556.667, "", "", "", 56861.47, 
  "", "", 5.64, "", "", "", 3.8, 84.97}, {"SMR", "Europe", "San Marino", 
  "2020-01-01", 0., 0., 0., 0., 0., 0., 0., 0., "", "", "", "", "", "", "", 
  0., 33938., 556.667, "", "", "", 56861.47, "", "", 5.64, "", "", "", 3.8, 
  84.97}, {"SMR", "Europe", "San Marino", "2020-01-02", 0., 0., 0., 0., 0., 
  0., 0., 0., "", "", "", "", "", "", "", 0., 33938., 556.667, "", "", "", 
  56861.47, "", "", 5.64, "", "", "", 3.8, 84.97}, 
 {"SMR", "Europe", "San Marino", "2020-01-03", 0., 0., 0., 0., 0., 0., 0., 
  0., "", "", "", "", "", "", "", 0., 33938., 556.667, "", "", "", 56861.47, 
  "", "", 5.64, "", "", "", 3.8, 84.97}, {"SMR", "Europe", "San Marino", 
  "2020-01-04", 0., 0., 0., 0., 0., 0., 0., 0., "", "", "", "", "", "", "", 
  0., 33938., 556.667, "", "", "", 56861.47, "", "", 5.64, "", "", "", 3.8, 
  84.97}, {"SMR", "Europe", "San Marino", "2020-01-05", 0., 0., 0., 0., 0., 
  0., 0., 0., "", "", "", "", "", "", "", 0., 33938., 556.667, "", "", "", 
  56861.47, "", "", 5.64, "", "", "", 3.8, 84.97}, 
 {"SMR", "Europe", "San Marino", "2020-01-06", 0., 0., 0., 0., 0., 0., 0., 
  0., "", "", "", "", "", "", "", 0., 33938., 556.667, "", "", "", 56861.47, 
  "", "", 5.64, "", "", "", 3.8, 84.97}, {"SMR", "Europe", "San Marino", 
  "2020-01-07", 0., 0., 0., 0., 0., 0., 0., 0., "", "", "", "", "", "", "", 
  0., 33938., 556.667, "", "", "", 56861.47, "", "", 5.64, "", "", "", 3.8, 
  84.97}, {"SMR", "Europe", "San Marino", "2020-01-08", 0., 0., 0., 0., 0., 
  0., 0., 0., "", "", "", "", "", "", "", 0., 33938., 556.667, "", "", "", 
  56861.47, "", "", 5.64, "", "", "", 3.8, 84.97}, 
 {"SMR", "Europe", "San Marino", "2020-01-09", 0., 0., 0., 0., 0., 0., 0., 
  0., "", "", "", "", "", "", "", 0., 33938., 556.667, "", "", "", 56861.47, 
  "", "", 5.64, "", "", "", 3.8, 84.97}, {"SMR", "Europe", "San Marino", 
  "2020-01-10", 0., 0., 0., 0., 0., 0., 0., 0., "", "", "", "", "", "", "", 
  0., 33938., 556.667, "", "", "", 56861.47, "", "", 5.64, "", "", "", 3.8, 
  84.97}, {"SMR", "Europe", "San Marino", "2020-01-11", 0., 0., 0., 0., 0., 
  0., 0., 0., "", "", "", "", "", "", "", 0., 33938., 556.667, "", "", "", 
  56861.47, "", "", 5.64, "", "", "", 3.8, 84.97}, 
 {"SMR", "Europe", "San Marino", "2020-01-12", 0., 0., 0., 0., 0., 0., 0., 
  0., "", "", "", "", "", "", "", 0., 33938., 556.667, "", "", "", 56861.47, 
  "", "", 5.64, "", "", "", 3.8, 84.97}, {"SMR", "Europe", "San Marino", 
  "2020-01-13", 0., 0., 0., 0., 0., 0., 0., 0., "", "", "", "", "", "", "", 
  0., 33938., 556.667, "", "", "", 56861.47, "", "", 5.64, "", "", "", 3.8, 
  84.97}, {"SMR", "Europe", "San Marino", "2020-01-14", 0., 0., 0., 0., 0., 
  0., 0., 0., "", "", "", "", "", "", "", 0., 33938., 556.667, "", "", "", 
  56861.47, "", "", 5.64, "", "", "", 3.8, 84.97}, 
 {"SMR", "Europe", "San Marino", "2020-01-15", 0., 0., 0., 0., 0., 0., 0., 
  0., "", "", "", "", "", "", "", 0., 33938., 556.667, "", "", "", 56861.47, 
  "", "", 5.64, "", "", "", 3.8, 84.97}, {"SMR", "Europe", "San Marino", 
  "2020-01-16", 0., 0., 0., 0., 0., 0., 0., 0., "", "", "", "", "", "", "", 
  0., 33938., 556.667, "", "", "", 56861.47, "", "", 5.64, "", "", "", 3.8, 
  84.97}, {"SMR", "Europe", "San Marino", "2020-01-17", 0., 0., 0., 0., 0., 
  0., 0., 0., "", "", "", "", "", "", "", 0., 33938., 556.667, "", "", "", 
  56861.47, "", "", 5.64, "", "", "", 3.8, 84.97}, 
 {"SMR", "Europe", "San Marino", "2020-01-18", 0., 0., 0., 0., 0., 0., 0., 
  0., "", "", "", "", "", "", "", 0., 33938., 556.667, "", "", "", 56861.47, 
  "", "", 5.64, "", "", "", 3.8, 84.97}, {"SMR", "Europe", "San Marino", 
  "2020-01-19", 0., 0., 0., 0., 0., 0., 0., 0., "", "", "", "", "", "", "", 
  0., 33938., 556.667, "", "", "", 56861.47, "", "", 5.64, "", "", "", 3.8, 
  84.97}, {"SMR", "Europe", "San Marino", "2020-01-20", 0., 0., 0., 0., 0., 
  0., 0., 0., "", "", "", "", "", "", "", 0., 33938., 556.667, "", "", "", 
  56861.47, "", "", 5.64, "", "", "", 3.8, 84.97}, 
 {"SMR", "Europe", "San Marino", "2020-01-21", 0., 0., 0., 0., 0., 0., 0., 
  0., "", "", "", "", "", "", "", 0., 33938., 556.667, "", "", "", 56861.47, 
  "", "", 5.64, "", "", "", 3.8, 84.97}, {"SMR", "Europe", "San Marino", 
  "2020-01-22", 0., 0., 0., 0., 0., 0., 0., 0., "", "", "", "", "", "", "", 
  0., 33938., 556.667, "", "", "", 56861.47, "", "", 5.64, "", "", "", 3.8, 
  84.97}, {"SMR", "Europe", "San Marino", "2020-01-23", 0., 0., 0., 0., 0., 
  0., 0., 0., "", "", "", "", "", "", "", 0., 33938., 556.667, "", "", "", 
  56861.47, "", "", 5.64, "", "", "", 3.8, 84.97}, 
 {"SMR", "Europe", "San Marino", "2020-01-24", 0., 0., 0., 0., 0., 0., 0., 
  0., "", "", "", "", "", "", "", 0., 33938., 556.667, "", "", "", 56861.47, 
  "", "", 5.64, "", "", "", 3.8, 84.97}, {"SMR", "Europe", "San Marino", 
  "2020-01-25", 0., 0., 0., 0., 0., 0., 0., 0., "", "", "", "", "", "", "", 
  0., 33938., 556.667, "", "", "", 56861.47, "", "", 5.64, "", "", "", 3.8, 
  84.97}, {"SMR", "Europe", "San Marino", "2020-01-26", 0., 0., 0., 0., 0., 
  0., 0., 0., "", "", "", "", "", "", "", 0., 33938., 556.667, "", "", "", 
  56861.47, "", "", 5.64, "", "", "", 3.8, 84.97}, 
 {"SMR", "Europe", "San Marino", "2020-01-27", 0., 0., 0., 0., 0., 0., 0., 
  0., "", "", "", "", "", "", "", 0., 33938., 556.667, "", "", "", 56861.47, 
  "", "", 5.64, "", "", "", 3.8, 84.97}, {"SMR", "Europe", "San Marino", 
  "2020-01-28", 0., 0., 0., 0., 0., 0., 0., 0., "", "", "", "", "", "", "", 
  0., 33938., 556.667, "", "", "", 56861.47, "", "", 5.64, "", "", "", 3.8, 
  84.97}, {"SMR", "Europe", "San Marino", "2020-01-29", 0., 0., 0., 0., 0., 
  0., 0., 0., "", "", "", "", "", "", "", 0., 33938., 556.667, "", "", "", 
  56861.47, "", "", 5.64, "", "", "", 3.8, 84.97}, 
 {"SMR", "Europe", "San Marino", "2020-01-30", 0., 0., 0., 0., 0., 0., 0., 
  0., "", "", "", "", "", "", "", 0., 33938., 556.667, "", "", "", 56861.47, 
  "", "", 5.64, "", "", "", 3.8, 84.97}, {"SMR", "Europe", "San Marino", 
  "2020-01-31", 0., 0., 0., 0., 0., 0., 0., 0., "", "", "", "", "", "", "", 
  0., 33938., 556.667, "", "", "", 56861.47, "", "", 5.64, "", "", "", 3.8, 
  84.97}, {"SMR", "Europe", "San Marino", "2020-02-01", 0., 0., 0., 0., 0., 
  0., 0., 0., "", "", "", "", "", "", "", 0., 33938., 556.667, "", "", "", 
  56861.47, "", "", 5.64, "", "", "", 3.8, 84.97}, 
 {"SMR", "Europe", "San Marino", "2020-02-02", 0., 0., 0., 0., 0., 0., 0., 
  0., "", "", "", "", "", "", "", 0., 33938., 556.667, "", "", "", 56861.47, 
  "", "", 5.64, "", "", "", 3.8, 84.97}, {"SMR", "Europe", "San Marino", 
  "2020-02-03", 0., 0., 0., 0., 0., 0., 0., 0., "", "", "", "", "", "", "", 
  0., 33938., 556.667, "", "", "", 56861.47, "", "", 5.64, "", "", "", 3.8, 
  84.97}, {"SMR", "Europe", "San Marino", "2020-02-04", 0., 0., 0., 0., 0., 
  0., 0., 0., "", "", "", "", "", "", "", 0., 33938., 556.667, "", "", "", 
  56861.47, "", "", 5.64, "", "", "", 3.8, 84.97}, 
 {"SMR", "Europe", "San Marino", "2020-02-05", 0., 0., 0., 0., 0., 0., 0., 
  0., "", "", "", "", "", "", "", 0., 33938., 556.667, "", "", "", 56861.47, 
  "", "", 5.64, "", "", "", 3.8, 84.97}, {"SMR", "Europe", "San Marino", 
  "2020-02-06", 0., 0., 0., 0., 0., 0., 0., 0., "", "", "", "", "", "", "", 
  0., 33938., 556.667, "", "", "", 56861.47, "", "", 5.64, "", "", "", 3.8, 
  84.97}, {"SMR", "Europe", "San Marino", "2020-02-07", 0., 0., 0., 0., 0., 
  0., 0., 0., "", "", "", "", "", "", "", 0., 33938., 556.667, "", "", "", 
  56861.47, "", "", 5.64, "", "", "", 3.8, 84.97}, 
 {"SMR", "Europe", "San Marino", "2020-02-08", 0., 0., 0., 0., 0., 0., 0., 
  0., "", "", "", "", "", "", "", 0., 33938., 556.667, "", "", "", 56861.47, 
  "", "", 5.64, "", "", "", 3.8, 84.97}, {"SMR", "Europe", "San Marino", 
  "2020-02-09", 0., 0., 0., 0., 0., 0., 0., 0., "", "", "", "", "", "", "", 
  0., 33938., 556.667, "", "", "", 56861.47, "", "", 5.64, "", "", "", 3.8, 
  84.97}, {"SMR", "Europe", "San Marino", "2020-02-10", 0., 0., 0., 0., 0., 
  0., 0., 0., "", "", "", "", "", "", "", 0., 33938., 556.667, "", "", "", 
  56861.47, "", "", 5.64, "", "", "", 3.8, 84.97}, 
 {"SMR", "Europe", "San Marino", "2020-02-11", 0., 0., 0., 0., 0., 0., 0., 
  0., "", "", "", "", "", "", "", 0., 33938., 556.667, "", "", "", 56861.47, 
  "", "", 5.64, "", "", "", 3.8, 84.97}, {"SMR", "Europe", "San Marino", 
  "2020-02-12", 0., 0., 0., 0., 0., 0., 0., 0., "", "", "", "", "", "", "", 
  0., 33938., 556.667, "", "", "", 56861.47, "", "", 5.64, "", "", "", 3.8, 
  84.97}, {"SMR", "Europe", "San Marino", "2020-02-13", 0., 0., 0., 0., 0., 
  0., 0., 0., "", "", "", "", "", "", "", 0., 33938., 556.667, "", "", "", 
  56861.47, "", "", 5.64, "", "", "", 3.8, 84.97}, 
 {"SMR", "Europe", "San Marino", "2020-02-14", 0., 0., 0., 0., 0., 0., 0., 
  0., "", "", "", "", "", "", "", 0., 33938., 556.667, "", "", "", 56861.47, 
  "", "", 5.64, "", "", "", 3.8, 84.97}, {"SMR", "Europe", "San Marino", 
  "2020-02-15", 0., 0., 0., 0., 0., 0., 0., 0., "", "", "", "", "", "", "", 
  0., 33938., 556.667, "", "", "", 56861.47, "", "", 5.64, "", "", "", 3.8, 
  84.97}, {"SMR", "Europe", "San Marino", "2020-02-16", 0., 0., 0., 0., 0., 
  0., 0., 0., "", "", "", "", "", "", "", 0., 33938., 556.667, "", "", "", 
  56861.47, "", "", 5.64, "", "", "", 3.8, 84.97}, 
 {"SMR", "Europe", "San Marino", "2020-02-17", 0., 0., 0., 0., 0., 0., 0., 
  0., "", "", "", "", "", "", "", 0., 33938., 556.667, "", "", "", 56861.47, 
  "", "", 5.64, "", "", "", 3.8, 84.97}, {"SMR", "Europe", "San Marino", 
  "2020-02-18", 0., 0., 0., 0., 0., 0., 0., 0., "", "", "", "", "", "", "", 
  0., 33938., 556.667, "", "", "", 56861.47, "", "", 5.64, "", "", "", 3.8, 
  84.97}, {"SMR", "Europe", "San Marino", "2020-02-19", 0., 0., 0., 0., 0., 
  0., 0., 0., "", "", "", "", "", "", "", 0., 33938., 556.667, "", "", "", 
  56861.47, "", "", 5.64, "", "", "", 3.8, 84.97}, 
 {"SMR", "Europe", "San Marino", "2020-02-20", 0., 0., 0., 0., 0., 0., 0., 
  0., "", "", "", "", "", "", "", 0., 33938., 556.667, "", "", "", 56861.47, 
  "", "", 5.64, "", "", "", 3.8, 84.97}, {"SMR", "Europe", "San Marino", 
  "2020-02-21", 0., 0., 0., 0., 0., 0., 0., 0., "", "", "", "", "", "", "", 
  0., 33938., 556.667, "", "", "", 56861.47, "", "", 5.64, "", "", "", 3.8, 
  84.97}, {"SMR", "Europe", "San Marino", "2020-02-22", 0., 0., 0., 0., 0., 
  0., 0., 0., "", "", "", "", "", "", "", 0., 33938., 556.667, "", "", "", 
  56861.47, "", "", 5.64, "", "", "", 3.8, 84.97}, 
 {"SMR", "Europe", "San Marino", "2020-02-23", 0., 0., 0., 0., 0., 0., 0., 
  0., "", "", "", "", "", "", "", 5.56, 33938., 556.667, "", "", "", 
  56861.47, "", "", 5.64, "", "", "", 3.8, 84.97}, 
 {"SMR", "Europe", "San Marino", "2020-02-24", 0., 0., 0., 0., 0., 0., 0., 
  0., "", "", "", "", "", "", "", 5.56, 33938., 556.667, "", "", "", 
  56861.47, "", "", 5.64, "", "", "", 3.8, 84.97}, 
 {"SMR", "Europe", "San Marino", "2020-02-25", 0., 0., 0., 0., 0., 0., 0., 
  0., "", "", "", "", "", "", "", 16.67, 33938., 556.667, "", "", "", 
  56861.47, "", "", 5.64, "", "", "", 3.8, 84.97}, 
 {"SMR", "Europe", "San Marino", "2020-02-26", 0., 0., 0., 0., 0., 0., 0., 
  0., "", "", "", "", "", "", "", 16.67, 33938., 556.667, "", "", "", 
  56861.47, "", "", 5.64, "", "", "", 3.8, 84.97}, 
 {"SMR", "Europe", "San Marino", "2020-02-27", 0., 0., 0., 0., 0., 0., 0., 
  0., "", "", "", "", "", "", "", 16.67, 33938., 556.667, "", "", "", 
  56861.47, "", "", 5.64, "", "", "", 3.8, 84.97}, 
 {"SMR", "Europe", "San Marino", "2020-02-28", 1., 1., 0., 0., 29.465, 
  29.465, 0., 0., "", "", "", "", "", "", "", 16.67, 33938., 556.667, "", "", 
  "", 56861.47, "", "", 5.64, "", "", "", 3.8, 84.97}, 
 {"SMR", "Europe", "San Marino", "2020-02-29", 1., 0., 0., 0., 29.465, 0., 
  0., 0., "", "", "", "", "", "", "", 27.78, 33938., 556.667, "", "", "", 
  56861.47, "", "", 5.64, "", "", "", 3.8, 84.97}, 
 {"SMR", "Europe", "San Marino", "2020-03-01", 1., 0., 0., 0., 29.465, 0., 
  0., 0., "", "", "", "", "", "", "", 33.33, 33938., 556.667, "", "", "", 
  56861.47, "", "", 5.64, "", "", "", 3.8, 84.97}, 
 {"SMR", "Europe", "San Marino", "2020-03-02", 8., 7., 1., 1., 235.724, 
  206.258, 29.465, 29.465, "", "", "", "", "", "", "", 33.33, 33938., 
  556.667, "", "", "", 56861.47, "", "", 5.64, "", "", "", 3.8, 84.97}, 
 {"SMR", "Europe", "San Marino", "2020-03-04", 10., 2., 1., 0., 294.655, 
  58.931, 29.465, 0., "", "", "", "", "", "", "", 33.33, 33938., 556.667, "", 
  "", "", 56861.47, "", "", 5.64, "", "", "", 3.8, 84.97}, 
 {"SMR", "Europe", "San Marino", "2020-03-05", 15., 5., 1., 0., 441.982, 
  147.327, 29.465, 0., "", "", "", "", "", "", "", 33.33, 33938., 556.667, 
  "", "", "", 56861.47, "", "", 5.64, "", "", "", 3.8, 84.97}, 
 {"SMR", "Europe", "San Marino", "2020-03-06", 22., 7., 1., 0., 648.241, 
  206.258, 29.465, 0., "", "", "", "", "", "", "", 33.33, 33938., 556.667, 
  "", "", "", 56861.47, "", "", 5.64, "", "", "", 3.8, 84.97}, 
 {"SMR", "Europe", "San Marino", "2020-03-07", 23., 1., 1., 0., 677.706, 
  29.465, 29.465, 0., "", "", "", "", "", "", "", 33.33, 33938., 556.667, "", 
  "", "", 56861.47, "", "", 5.64, "", "", "", 3.8, 84.97}, 
 {"SMR", "Europe", "San Marino", "2020-03-08", 26., 3., 1., 0., 766.103, 
  88.396, 29.465, 0., "", "", "", "", "", "", "", 68.52, 33938., 556.667, "", 
  "", "", 56861.47, "", "", 5.64, "", "", "", 3.8, 84.97}, 
 {"SMR", "Europe", "San Marino", "2020-03-09", 37., 11., 1., 0., 1090.223, 
  324.12, 29.465, 0., "", "", "", "", "", "", "", 68.52, 33938., 556.667, "", 
  "", "", 56861.47, "", "", 5.64, "", "", "", 3.8, 84.97}, 
 {"SMR", "Europe", "San Marino", "2020-03-10", 49., 12., 2., 1., 1443.809, 
  353.586, 58.931, 29.465, "", "", "", "", "", "", "", 68.52, 33938., 
  556.667, "", "", "", 56861.47, "", "", 5.64, "", "", "", 3.8, 84.97}, 
 {"SMR", "Europe", "San Marino", "2020-03-11", 62., 13., 2., 0., 1826.861, 
  383.051, 58.931, 0., "", "", "", "", "", "", "", 68.52, 33938., 556.667, 
  "", "", "", 56861.47, "", "", 5.64, "", "", "", 3.8, 84.97}, 
 {"SMR", "Europe", "San Marino", "2020-03-12", 66., 4., 3., 1., 1944.723, 
  117.862, 88.396, 29.465, "", "", "", "", "", "", "", 68.52, 33938., 
  556.667, "", "", "", 56861.47, "", "", 5.64, "", "", "", 3.8, 84.97}, 
 {"SMR", "Europe", "San Marino", "2020-03-13", 67., 1., 5., 2., 1974.188, 
  29.465, 147.327, 58.931, "", "", "", "", "", "", "", 68.52, 33938., 
  556.667, "", "", "", 56861.47, "", "", 5.64, "", "", "", 3.8, 84.97}, 
 {"SMR", "Europe", "San Marino", "2020-03-14", 73., 6., 5., 0., 2150.981, 
  176.793, 147.327, 0., "", "", "", "", "", "", "", 68.52, 33938., 556.667, 
  "", "", "", 56861.47, "", "", 5.64, "", "", "", 3.8, 84.97}, 
 {"SMR", "Europe", "San Marino", "2020-03-15", 92., 19., 5., 0., 2710.826, 
  559.844, 147.327, 0., "", "", "", "", "", "", "", 79.63, 33938., 556.667, 
  "", "", "", 56861.47, "", "", 5.64, "", "", "", 3.8, 84.97}, 
 {"SMR", "Europe", "San Marino", "2020-03-16", 98., 6., 7., 2., 2887.619, 
  176.793, 206.258, 58.931, "", "", "", "", "", "", "", 79.63, 33938., 
  556.667, "", "", "", 56861.47, "", "", 5.64, "", "", "", 3.8, 84.97}, 
 {"SMR", "Europe", "San Marino", "2020-03-17", 102., 4., 9., 2., 3005.481, 
  117.862, 265.189, 58.931, "", "", "", "", "", "", "", 79.63, 33938., 
  556.667, "", "", "", 56861.47, "", "", 5.64, "", "", "", 3.8, 84.97}, 
 {"SMR", "Europe", "San Marino", "2020-03-18", 104., 2., 11., 2., 3064.412, 
  58.931, 324.12, 58.931, "", "", "", "", "", "", "", 79.63, 33938., 556.667, 
  "", "", "", 56861.47, "", "", 5.64, "", "", "", 3.8, 84.97}, 
 {"SMR", "Europe", "San Marino", "2020-03-19", 109., 5., 14., 3., 3211.739, 
  147.327, 412.517, 88.396, "", "", "", "", "", "", "", 79.63, 33938., 
  556.667, "", "", "", 56861.47, "", "", 5.64, "", "", "", 3.8, 84.97}, 
 {"SMR", "Europe", "San Marino", "2020-03-20", 126., 17., 14., 0., 3712.652, 
  500.913, 412.517, 0., "", "", "", "", "", "", "", 83.33, 33938., 556.667, 
  "", "", "", 56861.47, "", "", 5.64, "", "", "", 3.8, 84.97}, 
 {"SMR", "Europe", "San Marino", "2020-03-21", 151., 25., 14., 0., 4449.29, 
  736.637, 412.517, 0., "", "", "", "", "", "", "", 83.33, 33938., 556.667, 
  "", "", "", 56861.47, "", "", 5.64, "", "", "", 3.8, 84.97}, 
 {"SMR", "Europe", "San Marino", "2020-03-22", 151., 0., 20., 6., 4449.29, 
  0., 589.31, 176.793, "", "", "", "", "", "", "", 83.33, 33938., 556.667, 
  "", "", "", 56861.47, "", "", 5.64, "", "", "", 3.8, 84.97}, 
 {"SMR", "Europe", "San Marino", "2020-03-23", 151., 0., 20., 0., 4449.29, 
  0., 589.31, 0., "", "", "", "", "", "", "", 83.33, 33938., 556.667, "", "", 
  "", 56861.47, "", "", 5.64, "", "", "", 3.8, 84.97}, 
 {"SMR", "Europe", "San Marino", "2020-03-24", 187., 36., 20., 0., 5510.048, 
  1060.758, 589.31, 0., "", "", "", "", "", "", "", 83.33, 33938., 556.667, 
  "", "", "", 56861.47, "", "", 5.64, "", "", "", 3.8, 84.97}, 
 {"SMR", "Europe", "San Marino", "2020-03-25", 187., 0., 21., 1., 5510.048, 
  0., 618.775, 29.465, "", "", "", "", "", "", "", 83.33, 33938., 556.667, 
  "", "", "", 56861.47, "", "", 5.64, "", "", "", 3.8, 84.97}, 
 {"SMR", "Europe", "San Marino", "2020-03-26", 208., 21., 21., 0., 6128.823, 
  618.775, 618.775, 0., "", "", "", "", "", "", "", 83.33, 33938., 556.667, 
  "", "", "", 56861.47, "", "", 5.64, "", "", "", 3.8, 84.97}, 
 {"SMR", "Europe", "San Marino", "2020-03-27", 218., 10., 21., 0., 6423.478, 
  294.655, 618.775, 0., "", "", "", "", "", "", "", 83.33, 33938., 556.667, 
  "", "", "", 56861.47, "", "", 5.64, "", "", "", 3.8, 84.97}, 
 {"SMR", "Europe", "San Marino", "2020-03-28", 223., 5., 21., 0., 6570.806, 
  147.327, 618.775, 0., "", "", "", "", "", "", "", 83.33, 33938., 556.667, 
  "", "", "", 56861.47, "", "", 5.64, "", "", "", 3.8, 84.97}, 
 {"SMR", "Europe", "San Marino", "2020-03-29", 224., 1., 22., 1., 6600.271, 
  29.465, 648.241, 29.465, "", "", "", "", "", "", "", 83.33, 33938., 
  556.667, "", "", "", 56861.47, "", "", 5.64, "", "", "", 3.8, 84.97}, 
 {"SMR", "Europe", "San Marino", "2020-03-30", 229., 5., 24., 2., 6747.599, 
  147.327, 707.172, 58.931, "", "", "", "", "", "", "", 83.33, 33938., 
  556.667, "", "", "", 56861.47, "", "", 5.64, "", "", "", 3.8, 84.97}, 
 {"SMR", "Europe", "San Marino", "2020-03-31", 229., 0., 25., 1., 6747.599, 
  0., 736.637, 29.465, "", "", "", "", "", "", "", 83.33, 33938., 556.667, 
  "", "", "", 56861.47, "", "", 5.64, "", "", "", 3.8, 84.97}, 
 {"SMR", "Europe", "San Marino", "2020-04-01", 230., 1., 26., 1., 6777.064, 
  29.465, 766.103, 29.465, "", "", "", "", "", "", "", 83.33, 33938., 
  556.667, "", "", "", 56861.47, "", "", 5.64, "", "", "", 3.8, 84.97}, 
 {"SMR", "Europe", "San Marino", "2020-04-02", 236., 6., 26., 0., 6953.857, 
  176.793, 766.103, 0., "", "", "", "", "", "", "", 83.33, 33938., 556.667, 
  "", "", "", 56861.47, "", "", 5.64, "", "", "", 3.8, 84.97}, 
 {"SMR", "Europe", "San Marino", "2020-04-03", 245., 9., 30., 4., 7219.046, 
  265.189, 883.965, 117.862, "", "", "", "", "", "", "", 83.33, 33938., 
  556.667, "", "", "", 56861.47, "", "", 5.64, "", "", "", 3.8, 84.97}, 
 {"SMR", "Europe", "San Marino", "2020-04-04", 251., 6., 32., 2., 7395.839, 
  176.793, 942.896, 58.931, "", "", "", "", "", "", "", 83.33, 33938., 
  556.667, "", "", "", 56861.47, "", "", 5.64, "", "", "", 3.8, 84.97}, 
 {"SMR", "Europe", "San Marino", "2020-04-05", 259., 8., 32., 0., 7631.563, 
  235.724, 942.896, 0., "", "", "", "", "", "", "", 83.33, 33938., 556.667, 
  "", "", "", 56861.47, "", "", 5.64, "", "", "", 3.8, 84.97}, 
 {"SMR", "Europe", "San Marino", "2020-04-06", 266., 7., 32., 0., 7837.822, 
  206.258, 942.896, 0., "", "", "", "", "", "", "", 83.33, 33938., 556.667, 
  "", "", "", 56861.47, "", "", 5.64, "", "", "", 3.8, 84.97}, 
 {"SMR", "Europe", "San Marino", "2020-04-07", 277., 11., 32., 0., 8161.942, 
  324.12, 942.896, 0., "", "", "", "", "", "", "", 83.33, 33938., 556.667, 
  "", "", "", 56861.47, "", "", 5.64, "", "", "", 3.8, 84.97}, 
 {"SMR", "Europe", "San Marino", "2020-04-08", 279., 2., 34., 2., 8220.873, 
  58.931, 1001.827, 58.931, "", "", "", "", "", "", "", 83.33, 33938., 
  556.667, "", "", "", 56861.47, "", "", 5.64, "", "", "", 3.8, 84.97}, 
 {"SMR", "Europe", "San Marino", "2020-04-09", 308., 29., 34., 0., 9075.373, 
  854.499, 1001.827, 0., "", "", "", "", "", "", "", 83.33, 33938., 556.667, 
  "", "", "", 56861.47, "", "", 5.64, "", "", "", 3.8, 84.97}, 
 {"SMR", "Europe", "San Marino", "2020-04-10", 333., 25., 34., 0., 9812.01, 
  736.637, 1001.827, 0., "", "", "", "", "", "", "", 87.04, 33938., 556.667, 
  "", "", "", 56861.47, "", "", 5.64, "", "", "", 3.8, 84.97}, 
 {"SMR", "Europe", "San Marino", "2020-04-11", 344., 11., 34., 0., 10136.131, 
  324.12, 1001.827, 0., "", "", "", "", "", "", "", 87.04, 33938., 556.667, 
  "", "", "", 56861.47, "", "", 5.64, "", "", "", 3.8, 84.97}, 
 {"SMR", "Europe", "San Marino", "2020-04-12", 356., 12., 35., 1., 10489.717, 
  353.586, 1031.292, 29.465, "", "", "", "", "", "", "", 87.04, 33938., 
  556.667, "", "", "", 56861.47, "", "", 5.64, "", "", "", 3.8, 84.97}, 
 {"SMR", "Europe", "San Marino", "2020-04-13", 356., 0., 35., 0., 10489.717, 
  0., 1031.292, 0., "", "", "", "", "", "", "", 87.04, 33938., 556.667, "", 
  "", "", 56861.47, "", "", 5.64, "", "", "", 3.8, 84.97}, 
 {"SMR", "Europe", "San Marino", "2020-04-14", 356., 0., 36., 1., 10489.717, 
  0., 1060.758, 29.465, "", "", "", "", "", "", "", 87.04, 33938., 556.667, 
  "", "", "", 56861.47, "", "", 5.64, "", "", "", 3.8, 84.97}, 
 {"SMR", "Europe", "San Marino", "2020-04-15", 372., 16., 36., 0., 10961.164, 
  471.448, 1060.758, 0., "", "", "", "", "", "", "", 87.04, 33938., 556.667, 
  "", "", "", 56861.47, "", "", 5.64, "", "", "", 3.8, 84.97}, 
 {"SMR", "Europe", "San Marino", "2020-04-16", 392., 20., 36., 0., 11550.474, 
  589.31, 1060.758, 0., "", "", "", "", "", "", "", 87.04, 33938., 556.667, 
  "", "", "", 56861.47, "", "", 5.64, "", "", "", 3.8, 84.97}, 
 {"SMR", "Europe", "San Marino", "2020-04-17", 426., 34., 38., 2., 12552.301, 
  1001.827, 1119.689, 58.931, "", "", "", "", "", "", "", 92.59, 33938., 
  556.667, "", "", "", 56861.47, "", "", 5.64, "", "", "", 3.8, 84.97}, 
 {"SMR", "Europe", "San Marino", "2020-04-18", 435., 9., 39., 1., 12817.491, 
  265.189, 1149.154, 29.465, "", "", "", "", "", "", "", 92.59, 33938., 
  556.667, "", "", "", 56861.47, "", "", 5.64, "", "", "", 3.8, 84.97}, 
 {"SMR", "Europe", "San Marino", "2020-04-19", 455., 20., 39., 0., 13406.801, 
  589.31, 1149.154, 0., "", "", "", "", "", "", "", 92.59, 33938., 556.667, 
  "", "", "", 56861.47, "", "", 5.64, "", "", "", 3.8, 84.97}, 
 {"SMR", "Europe", "San Marino", "2020-04-20", 461., 6., 39., 0., 13583.594, 
  176.793, 1149.154, 0., "", "", "", "", "", "", "", 92.59, 33938., 556.667, 
  "", "", "", 56861.47, "", "", 5.64, "", "", "", 3.8, 84.97}, 
 {"SMR", "Europe", "San Marino", "2020-04-21", 462., 1., 39., 0., 13613.059, 
  29.465, 1149.154, 0., "", "", "", "", "", "", "", 92.59, 33938., 556.667, 
  "", "", "", 56861.47, "", "", 5.64, "", "", "", 3.8, 84.97}, 
 {"SMR", "Europe", "San Marino", "2020-04-22", 476., 14., 40., 1., 14025.576, 
  412.517, 1178.62, 29.465, "", "", "", "", "", "", "", 92.59, 33938., 
  556.667, "", "", "", 56861.47, "", "", 5.64, "", "", "", 3.8, 84.97}, 
 {"SMR", "Europe", "San Marino", "2020-04-23", 488., 12., 40., 0., 14379.162, 
  353.586, 1178.62, 0., "", "", "", "", "", "", "", 92.59, 33938., 556.667, 
  "", "", "", 56861.47, "", "", 5.64, "", "", "", 3.8, 84.97}, 
 {"SMR", "Europe", "San Marino", "2020-04-24", 501., 13., 40., 0., 14762.213, 
  383.051, 1178.62, 0., "", "", "", "", "", "", "", 92.59, 33938., 556.667, 
  "", "", "", 56861.47, "", "", 5.64, "", "", "", 3.8, 84.97}, 
 {"SMR", "Europe", "San Marino", "2020-04-25", 513., 12., 40., 0., 15115.799, 
  353.586, 1178.62, 0., "", "", "", "", "", "", "", 92.59, 33938., 556.667, 
  "", "", "", 56861.47, "", "", 5.64, "", "", "", 3.8, 84.97}, 
 {"SMR", "Europe", "San Marino", "2020-04-26", 513., 0., 40., 0., 15115.799, 
  0., 1178.62, 0., "", "", "", "", "", "", "", 92.59, 33938., 556.667, "", 
  "", "", 56861.47, "", "", 5.64, "", "", "", 3.8, 84.97}, 
 {"SMR", "Europe", "San Marino", "2020-04-27", 538., 25., 41., 1., 15852.437, 
  736.637, 1208.085, 29.465, "", "", "", "", "", "", "", 92.59, 33938., 
  556.667, "", "", "", 56861.47, "", "", 5.64, "", "", "", 3.8, 84.97}, 
 {"SMR", "Europe", "San Marino", "2020-04-28", 538., 0., 41., 0., 15852.437, 
  0., 1208.085, 0., "", "", "", "", "", "", "", 92.59, 33938., 556.667, "", 
  "", "", 56861.47, "", "", 5.64, "", "", "", 3.8, 84.97}, 
 {"SMR", "Europe", "San Marino", "2020-04-29", 553., 15., 41., 0., 16294.419, 
  441.982, 1208.085, 0., "", "", "", "", "", "", "", 92.59, 33938., 556.667, 
  "", "", "", 56861.47, "", "", 5.64, "", "", "", 3.8, 84.97}, 
 {"SMR", "Europe", "San Marino", "2020-04-30", 563., 10., 41., 0., 16589.074, 
  294.655, 1208.085, 0., "", "", "", "", "", "", "", 92.59, 33938., 556.667, 
  "", "", "", 56861.47, "", "", 5.64, "", "", "", 3.8, 84.97}, 
 {"SMR", "Europe", "San Marino", "2020-05-01", 569., 6., 41., 0., 16765.867, 
  176.793, 1208.085, 0., "", "", "", "", "", "", "", 92.59, 33938., 556.667, 
  "", "", "", 56861.47, "", "", 5.64, "", "", "", 3.8, 84.97}, 
 {"SMR", "Europe", "San Marino", "2020-05-02", 580., 11., 41., 0., 17089.988, 
  324.12, 1208.085, 0., "", "", "", "", "", "", "", 92.59, 33938., 556.667, 
  "", "", "", 56861.47, "", "", 5.64, "", "", "", 3.8, 84.97}, 
 {"SMR", "Europe", "San Marino", "2020-05-03", 580., 0., 41., 0., 17089.988, 
  0., 1208.085, 0., "", "", "", "", "", "", "", 77.78, 33938., 556.667, "", 
  "", "", 56861.47, "", "", 5.64, "", "", "", 3.8, 84.97}, 
 {"SMR", "Europe", "San Marino", "2020-05-04", 582., 2., 41., 0., 17148.919, 
  58.931, 1208.085, 0., "", "", "", "", "", "", "", 66.67, 33938., 556.667, 
  "", "", "", 56861.47, "", "", 5.64, "", "", "", 3.8, 84.97}, 
 {"SMR", "Europe", "San Marino", "2020-05-05", 582., 0., 41., 0., 17148.919, 
  0., 1208.085, 0., "", "", "", "", "", "", "", 66.67, 33938., 556.667, "", 
  "", "", 56861.47, "", "", 5.64, "", "", "", 3.8, 84.97}, 
 {"SMR", "Europe", "San Marino", "2020-05-06", 589., 7., 41., 0., 17355.177, 
  206.258, 1208.085, 0., "", "", "", "", "", "", "", 66.67, 33938., 556.667, 
  "", "", "", 56861.47, "", "", 5.64, "", "", "", 3.8, 84.97}, 
 {"SMR", "Europe", "San Marino", "2020-05-07", 608., 19., 41., 0., 17915.022, 
  559.844, 1208.085, 0., "", "", "", "", "", "", "", 66.67, 33938., 556.667, 
  "", "", "", 56861.47, "", "", 5.64, "", "", "", 3.8, 84.97}, 
 {"SMR", "Europe", "San Marino", "2020-05-08", 622., 14., 41., 0., 18327.538, 
  412.517, 1208.085, 0., "", "", "", "", "", "", "", 66.67, 33938., 556.667, 
  "", "", "", 56861.47, "", "", 5.64, "", "", "", 3.8, 84.97}, 
 {"SMR", "Europe", "San Marino", "2020-05-09", 623., 1., 41., 0., 18357.004, 
  29.465, 1208.085, 0., "", "", "", "", "", "", "", 66.67, 33938., 556.667, 
  "", "", "", 56861.47, "", "", 5.64, "", "", "", 3.8, 84.97}, 
 {"SMR", "Europe", "San Marino", "2020-05-10", 637., 14., 41., 0., 18769.521, 
  412.517, 1208.085, 0., "", "", "", "", "", "", "", 66.67, 33938., 556.667, 
  "", "", "", 56861.47, "", "", 5.64, "", "", "", 3.8, 84.97}, 
 {"SMR", "Europe", "San Marino", "2020-05-11", 628., -9., 41., 0., 18504.331, 
  -265.189, 1208.085, 0., "", "", "", "", "", "", "", 66.67, 33938., 556.667, 
  "", "", "", 56861.47, "", "", 5.64, "", "", "", 3.8, 84.97}, 
 {"SMR", "Europe", "San Marino", "2020-05-12", 628., 0., 41., 0., 18504.331, 
  0., 1208.085, 0., "", "", "", "", "", "", "", 66.67, 33938., 556.667, "", 
  "", "", 56861.47, "", "", 5.64, "", "", "", 3.8, 84.97}, 
 {"SMR", "Europe", "San Marino", "2020-05-13", 638., 10., 41., 0., 18798.986, 
  294.655, 1208.085, 0., "", "", "", "", "", "", "", 66.67, 33938., 556.667, 
  "", "", "", 56861.47, "", "", 5.64, "", "", "", 3.8, 84.97}, 
 {"SMR", "Europe", "San Marino", "2020-05-14", 643., 5., 41., 0., 18946.314, 
  147.327, 1208.085, 0., "", "", "", "", "", "", "", 66.67, 33938., 556.667, 
  "", "", "", 56861.47, "", "", 5.64, "", "", "", 3.8, 84.97}, 
 {"SMR", "Europe", "San Marino", "2020-05-15", 648., 5., 41., 0., 19093.641, 
  147.327, 1208.085, 0., "", "", "", "", "", "", "", 66.67, 33938., 556.667, 
  "", "", "", 56861.47, "", "", 5.64, "", "", "", 3.8, 84.97}, 
 {"SMR", "Europe", "San Marino", "2020-05-16", 652., 4., 41., 0., 19211.503, 
  117.862, 1208.085, 0., "", "", "", "", "", "", "", 66.67, 33938., 556.667, 
  "", "", "", 56861.47, "", "", 5.64, "", "", "", 3.8, 84.97}, 
 {"SMR", "Europe", "San Marino", "2020-05-17", 653., 1., 41., 0., 19240.969, 
  29.465, 1208.085, 0., "", "", "", "", "", "", "", 66.67, 33938., 556.667, 
  "", "", "", 56861.47, "", "", 5.64, "", "", "", 3.8, 84.97}, 
 {"SMR", "Europe", "San Marino", "2020-05-18", 654., 1., 41., 0., 19270.434, 
  29.465, 1208.085, 0., "", "", "", "", "", "", "", 66.67, 33938., 556.667, 
  "", "", "", 56861.47, "", "", 5.64, "", "", "", 3.8, 84.97}, 
 {"SMR", "Europe", "San Marino", "2020-05-19", 654., 0., 41., 0., 19270.434, 
  0., 1208.085, 0., "", "", "", "", "", "", "", 66.67, 33938., 556.667, "", 
  "", "", 56861.47, "", "", 5.64, "", "", "", 3.8, 84.97}, 
 {"SMR", "Europe", "San Marino", "2020-05-20", 655., 1., 41., 0., 19299.9, 
  29.465, 1208.085, 0., "", "", "", "", "", "", "", 66.67, 33938., 556.667, 
  "", "", "", 56861.47, "", "", 5.64, "", "", "", 3.8, 84.97}, 
 {"SMR", "Europe", "San Marino", "2020-05-21", 656., 1., 41., 0., 19329.365, 
  29.465, 1208.085, 0., "", "", "", "", "", "", "", 66.67, 33938., 556.667, 
  "", "", "", 56861.47, "", "", 5.64, "", "", "", 3.8, 84.97}, 
 {"SMR", "Europe", "San Marino", "2020-05-22", 658., 2., 41., 0., 19388.296, 
  58.931, 1208.085, 0., "", "", "", "", "", "", "", 66.67, 33938., 556.667, 
  "", "", "", 56861.47, "", "", 5.64, "", "", "", 3.8, 84.97}, 
 {"SMR", "Europe", "San Marino", "2020-05-23", 661., 3., 41., 0., 19476.693, 
  88.396, 1208.085, 0., "", "", "", "", "", "", "", 66.67, 33938., 556.667, 
  "", "", "", 56861.47, "", "", 5.64, "", "", "", 3.8, 84.97}, 
 {"SMR", "Europe", "San Marino", "2020-05-24", 665., 4., 42., 1., 19594.555, 
  117.862, 1237.551, 29.465, "", "", "", "", "", "", "", 66.67, 33938., 
  556.667, "", "", "", 56861.47, "", "", 5.64, "", "", "", 3.8, 84.97}, 
 {"SMR", "Europe", "San Marino", "2020-05-25", 665., 0., 42., 0., 19594.555, 
  0., 1237.551, 0., "", "", "", "", "", "", "", 66.67, 33938., 556.667, "", 
  "", "", 56861.47, "", "", 5.64, "", "", "", 3.8, 84.97}, 
 {"SMR", "Europe", "San Marino", "2020-05-26", 666., 1., 42., 0., 19624.02, 
  29.465, 1237.551, 0., "", "", "", "", "", "", "", 66.67, 33938., 556.667, 
  "", "", "", 56861.47, "", "", 5.64, "", "", "", 3.8, 84.97}, 
 {"SMR", "Europe", "San Marino", "2020-05-27", 666., 0., 42., 0., 19624.02, 
  0., 1237.551, 0., "", "", "", "", "", "", "", 66.67, 33938., 556.667, "", 
  "", "", 56861.47, "", "", 5.64, "", "", "", 3.8, 84.97}, 
 {"SMR", "Europe", "San Marino", "2020-05-28", 667., 1., 42., 0., 19653.486, 
  29.465, 1237.551, 0., "", "", "", "", "", "", "", 66.67, 33938., 556.667, 
  "", "", "", 56861.47, "", "", 5.64, "", "", "", 3.8, 84.97}, 
 {"SMR", "Europe", "San Marino", "2020-05-29", 670., 3., 42., 0., 19741.882, 
  88.396, 1237.551, 0., "", "", "", "", "", "", "", 66.67, 33938., 556.667, 
  "", "", "", 56861.47, "", "", 5.64, "", "", "", 3.8, 84.97}, 
 {"SMR", "Europe", "San Marino", "2020-05-30", 671., 1., 42., 0., 19771.348, 
  29.465, 1237.551, 0., "", "", "", "", "", "", "", 66.67, 33938., 556.667, 
  "", "", "", 56861.47, "", "", 5.64, "", "", "", 3.8, 84.97}, 
 {"SMR", "Europe", "San Marino", "2020-05-31", 671., 0., 42., 0., 19771.348, 
  0., 1237.551, 0., "", "", "", "", "", "", "", 66.67, 33938., 556.667, "", 
  "", "", 56861.47, "", "", 5.64, "", "", "", 3.8, 84.97}, 
 {"SMR", "Europe", "San Marino", "2020-06-01", 671., 0., 42., 0., 19771.348, 
  0., 1237.551, 0., "", "", "", "", "", "", "", 57.41, 33938., 556.667, "", 
  "", "", 56861.47, "", "", 5.64, "", "", "", 3.8, 84.97}, 
 {"SMR", "Europe", "San Marino", "2020-06-02", 687., 16., 42., 0., 20242.796, 
  471.448, 1237.551, 0., "", "", "", "", "", "", "", 57.41, 33938., 556.667, 
  "", "", "", 56861.47, "", "", 5.64, "", "", "", 3.8, 84.97}, 
 {"SMR", "Europe", "San Marino", "2020-06-03", 687., 0., 42., 0., 20242.796, 
  0., 1237.551, 0., "", "", "", "", "", "", "", 57.41, 33938., 556.667, "", 
  "", "", 56861.47, "", "", 5.64, "", "", "", 3.8, 84.97}, 
 {"SMR", "Europe", "San Marino", "2020-06-04", 687., 0., 42., 0., 20242.796, 
  0., 1237.551, 0., "", "", "", "", "", "", "", 57.41, 33938., 556.667, "", 
  "", "", 56861.47, "", "", 5.64, "", "", "", 3.8, 84.97}, 
 {"SMR", "Europe", "San Marino", "2020-06-05", 687., 0., 42., 0., 20242.796, 
  0., 1237.551, 0., "", "", "", "", "", "", "", 57.41, 33938., 556.667, "", 
  "", "", 56861.47, "", "", 5.64, "", "", "", 3.8, 84.97}, 
 {"SMR", "Europe", "San Marino", "2020-06-06", 687., 0., 42., 0., 20242.796, 
  0., 1237.551, 0., "", "", "", "", "", "", "", 57.41, 33938., 556.667, "", 
  "", "", 56861.47, "", "", 5.64, "", "", "", 3.8, 84.97}, 
 {"SMR", "Europe", "San Marino", "2020-06-07", 687., 0., 42., 0., 20242.796, 
  0., 1237.551, 0., "", "", "", "", "", "", "", 57.41, 33938., 556.667, "", 
  "", "", 56861.47, "", "", 5.64, "", "", "", 3.8, 84.97}, 
 {"SMR", "Europe", "San Marino", "2020-06-08", 687., 0., 42., 0., 20242.796, 
  0., 1237.551, 0., "", "", "", "", "", "", "", 57.41, 33938., 556.667, "", 
  "", "", 56861.47, "", "", 5.64, "", "", "", 3.8, 84.97}, 
 {"SMR", "Europe", "San Marino", "2020-06-09", 687., 0., 42., 0., 20242.796, 
  0., 1237.551, 0., "", "", "", "", "", "", "", 57.41, 33938., 556.667, "", 
  "", "", 56861.47, "", "", 5.64, "", "", "", 3.8, 84.97}, 
 {"SMR", "Europe", "San Marino", "2020-06-10", 688., 1., 42., 0., 20272.261, 
  29.465, 1237.551, 0., "", "", "", "", "", "", "", 57.41, 33938., 556.667, 
  "", "", "", 56861.47, "", "", 5.64, "", "", "", 3.8, 84.97}, 
 {"SMR", "Europe", "San Marino", "2020-06-11", 691., 3., 42., 0., 20360.658, 
  88.396, 1237.551, 0., "", "", "", "", "", "", "", 57.41, 33938., 556.667, 
  "", "", "", 56861.47, "", "", 5.64, "", "", "", 3.8, 84.97}, 
 {"SMR", "Europe", "San Marino", "2020-06-12", 691., 0., 42., 0., 20360.658, 
  0., 1237.551, 0., "", "", "", "", "", "", "", 57.41, 33938., 556.667, "", 
  "", "", 56861.47, "", "", 5.64, "", "", "", 3.8, 84.97}, 
 {"SMR", "Europe", "San Marino", "2020-06-13", 694., 3., 42., 0., 20449.054, 
  88.396, 1237.551, 0., "", "", "", "", "", "", "", 57.41, 33938., 556.667, 
  "", "", "", 56861.47, "", "", 5.64, "", "", "", 3.8, 84.97}, 
 {"SMR", "Europe", "San Marino", "2020-06-14", 694., 0., 42., 0., 20449.054, 
  0., 1237.551, 0., "", "", "", "", "", "", "", 57.41, 33938., 556.667, "", 
  "", "", 56861.47, "", "", 5.64, "", "", "", 3.8, 84.97}, 
 {"SMR", "Europe", "San Marino", "2020-06-15", 694., 0., 42., 0., 20449.054, 
  0., 1237.551, 0., "", "", "", "", "", "", "", 33.33, 33938., 556.667, "", 
  "", "", 56861.47, "", "", 5.64, "", "", "", 3.8, 84.97}, 
 {"SMR", "Europe", "San Marino", "2020-06-16", 694., 0., 42., 0., 20449.054, 
  0., 1237.551, 0., "", "", "", "", "", "", "", 33.33, 33938., 556.667, "", 
  "", "", 56861.47, "", "", 5.64, "", "", "", 3.8, 84.97}, 
 {"SMR", "Europe", "San Marino", "2020-06-17", 694., 0., 42., 0., 20449.054, 
  0., 1237.551, 0., "", "", "", "", "", "", "", 33.33, 33938., 556.667, "", 
  "", "", 56861.47, "", "", 5.64, "", "", "", 3.8, 84.97}, 
 {"SMR", "Europe", "San Marino", "2020-06-18", 696., 2., 42., 0., 20507.985, 
  58.931, 1237.551, 0., "", "", "", "", "", "", "", 33.33, 33938., 556.667, 
  "", "", "", 56861.47, "", "", 5.64, "", "", "", 3.8, 84.97}, 
 {"SMR", "Europe", "San Marino", "2020-06-19", 696., 0., 42., 0., 20507.985, 
  0., 1237.551, 0., "", "", "", "", "", "", "", 33.33, 33938., 556.667, "", 
  "", "", 56861.47, "", "", 5.64, "", "", "", 3.8, 84.97}, 
 {"SMR", "Europe", "San Marino", "2020-06-20", 696., 0., 42., 0., 20507.985, 
  0., 1237.551, 0., "", "", "", "", "", "", "", 33.33, 33938., 556.667, "", 
  "", "", 56861.47, "", "", 5.64, "", "", "", 3.8, 84.97}, 
 {"SMR", "Europe", "San Marino", "2020-06-21", 696., 0., 42., 0., 20507.985, 
  0., 1237.551, 0., "", "", "", "", "", "", "", 33.33, 33938., 556.667, "", 
  "", "", 56861.47, "", "", 5.64, "", "", "", 3.8, 84.97}, 
 {"SMR", "Europe", "San Marino", "2020-06-22", 696., 0., 42., 0., 20507.985, 
  0., 1237.551, 0., "", "", "", "", "", "", "", 33.33, 33938., 556.667, "", 
  "", "", 56861.47, "", "", 5.64, "", "", "", 3.8, 84.97}, 
 {"SMR", "Europe", "San Marino", "2020-06-23", 698., 2., 42., 0., 20566.916, 
  58.931, 1237.551, 0., "", "", "", "", "", "", "", 33.33, 33938., 556.667, 
  "", "", "", 56861.47, "", "", 5.64, "", "", "", 3.8, 84.97}, 
 {"SMR", "Europe", "San Marino", "2020-06-24", 698., 0., 42., 0., 20566.916, 
  0., 1237.551, 0., "", "", "", "", "", "", "", 33.33, 33938., 556.667, "", 
  "", "", 56861.47, "", "", 5.64, "", "", "", 3.8, 84.97}, 
 {"SMR", "Europe", "San Marino", "2020-06-25", 698., 0., 42., 0., 20566.916, 
  0., 1237.551, 0., "", "", "", "", "", "", "", 33.33, 33938., 556.667, "", 
  "", "", 56861.47, "", "", 5.64, "", "", "", 3.8, 84.97}, 
 {"SMR", "Europe", "San Marino", "2020-06-26", 698., 0., 42., 0., 20566.916, 
  0., 1237.551, 0., "", "", "", "", "", "", "", 33.33, 33938., 556.667, "", 
  "", "", 56861.47, "", "", 5.64, "", "", "", 3.8, 84.97}, 
 {"SMR", "Europe", "San Marino", "2020-06-27", 698., 0., 42., 0., 20566.916, 
  0., 1237.551, 0., "", "", "", "", "", "", "", "", 33938., 556.667, "", "", 
  "", 56861.47, "", "", 5.64, "", "", "", 3.8, 84.97}, 
 {"SMR", "Europe", "San Marino", "2020-06-28", 698., 0., 42., 0., 20566.916, 
  0., 1237.551, 0., "", "", "", "", "", "", "", "", 33938., 556.667, "", "", 
  "", 56861.47, "", "", 5.64, "", "", "", 3.8, 84.97}, 
 {"SMR", "Europe", "San Marino", "2020-06-29", 698., 0., 42., 0., 20566.916, 
  0., 1237.551, 0., "", "", "", "", "", "", "", "", 33938., 556.667, "", "", 
  "", 56861.47, "", "", 5.64, "", "", "", 3.8, 84.97}, 
 {"SMR", "Europe", "San Marino", "2020-06-30", 698., 0., 42., 0., 20566.916, 
  0., 1237.551, 0., "", "", "", "", "", "", "", "", 33938., 556.667, "", "", 
  "", 56861.47, "", "", 5.64, "", "", "", 3.8, 84.97}, 
 {"SMR", "Europe", "San Marino", "2020-07-01", 698., 0., 42., 0., 20566.916, 
  0., 1237.551, 0., "", "", "", "", "", "", "", "", 33938., 556.667, "", "", 
  "", 56861.47, "", "", 5.64, "", "", "", 3.8, 84.97}, 
 {"SMR", "Europe", "San Marino", "2020-07-02", 698., 0., 42., 0., 20566.916, 
  0., 1237.551, 0., "", "", "", "", "", "", "", "", 33938., 556.667, "", "", 
  "", 56861.47, "", "", 5.64, "", "", "", 3.8, 84.97}, 
 {"SMR", "Europe", "San Marino", "2020-07-03", 698., 0., 42., 0., 20566.916, 
  0., 1237.551, 0., "", "", "", "", "", "", "", "", 33938., 556.667, "", "", 
  "", 56861.47, "", "", 5.64, "", "", "", 3.8, 84.97}, 
 {"SMR", "Europe", "San Marino", "2020-07-04", 713., 15., 42., 0., 21008.899, 
  441.982, 1237.551, 0., "", "", "", "", "", "", "", "", 33938., 556.667, "", 
  "", "", 56861.47, "", "", 5.64, "", "", "", 3.8, 84.97}, 
 {"SMR", "Europe", "San Marino", "2020-07-05", 713., 0., 42., 0., 21008.899, 
  0., 1237.551, 0., "", "", "", "", "", "", "", "", 33938., 556.667, "", "", 
  "", 56861.47, "", "", 5.64, "", "", "", 3.8, 84.97}, 
 {"SMR", "Europe", "San Marino", "2020-07-06", 713., 0., 42., 0., 21008.899, 
  0., 1237.551, 0., "", "", "", "", "", "", "", "", 33938., 556.667, "", "", 
  "", 56861.47, "", "", 5.64, "", "", "", 3.8, 84.97}, 
 {"SMR", "Europe", "San Marino", "2020-07-07", 713., 0., 42., 0., 21008.899, 
  0., 1237.551, 0., "", "", "", "", "", "", "", "", 33938., 556.667, "", "", 
  "", 56861.47, "", "", 5.64, "", "", "", 3.8, 84.97}, 
 {"SMR", "Europe", "San Marino", "2020-07-08", 713., 0., 42., 0., 21008.899, 
  0., 1237.551, 0., "", "", "", "", "", "", "", "", 33938., 556.667, "", "", 
  "", 56861.47, "", "", 5.64, "", "", "", 3.8, 84.97}, 
 {"STP", "Africa", "Sao Tome and Principe", "2020-04-09", 4., 4., 0., 0., 
  18.251, 18.251, 0., 0., "", "", "", "", "", "", "", "", 219161., 212.841, 
  18.7, 2.886, 2.162, 3052.714, 32.3, 270.113, 2.42, "", "", 41.34, 2.9, 
  70.39}, {"STP", "Africa", "Sao Tome and Principe", "2020-04-10", 4., 0., 
  0., 0., 18.251, 0., 0., 0., "", "", "", "", "", "", "", "", 219161., 
  212.841, 18.7, 2.886, 2.162, 3052.714, 32.3, 270.113, 2.42, "", "", 41.34, 
  2.9, 70.39}, {"STP", "Africa", "Sao Tome and Principe", "2020-04-11", 4., 
  0., 0., 0., 18.251, 0., 0., 0., "", "", "", "", "", "", "", "", 219161., 
  212.841, 18.7, 2.886, 2.162, 3052.714, 32.3, 270.113, 2.42, "", "", 41.34, 
  2.9, 70.39}, {"STP", "Africa", "Sao Tome and Principe", "2020-04-12", 4., 
  0., 0., 0., 18.251, 0., 0., 0., "", "", "", "", "", "", "", "", 219161., 
  212.841, 18.7, 2.886, 2.162, 3052.714, 32.3, 270.113, 2.42, "", "", 41.34, 
  2.9, 70.39}, {"STP", "Africa", "Sao Tome and Principe", "2020-04-13", 4., 
  0., 0., 0., 18.251, 0., 0., 0., "", "", "", "", "", "", "", "", 219161., 
  212.841, 18.7, 2.886, 2.162, 3052.714, 32.3, 270.113, 2.42, "", "", 41.34, 
  2.9, 70.39}, {"STP", "Africa", "Sao Tome and Principe", "2020-04-14", 4., 
  0., 0., 0., 18.251, 0., 0., 0., "", "", "", "", "", "", "", "", 219161., 
  212.841, 18.7, 2.886, 2.162, 3052.714, 32.3, 270.113, 2.42, "", "", 41.34, 
  2.9, 70.39}, {"STP", "Africa", "Sao Tome and Principe", "2020-04-15", 4., 
  0., 0., 0., 18.251, 0., 0., 0., "", "", "", "", "", "", "", "", 219161., 
  212.841, 18.7, 2.886, 2.162, 3052.714, 32.3, 270.113, 2.42, "", "", 41.34, 
  2.9, 70.39}, {"STP", "Africa", "Sao Tome and Principe", "2020-04-16", 4., 
  0., 0., 0., 18.251, 0., 0., 0., "", "", "", "", "", "", "", "", 219161., 
  212.841, 18.7, 2.886, 2.162, 3052.714, 32.3, 270.113, 2.42, "", "", 41.34, 
  2.9, 70.39}, {"STP", "Africa", "Sao Tome and Principe", "2020-04-17", 4., 
  0., 0., 0., 18.251, 0., 0., 0., "", "", "", "", "", "", "", "", 219161., 
  212.841, 18.7, 2.886, 2.162, 3052.714, 32.3, 270.113, 2.42, "", "", 41.34, 
  2.9, 70.39}, {"STP", "Africa", "Sao Tome and Principe", "2020-04-18", 4., 
  0., 0., 0., 18.251, 0., 0., 0., "", "", "", "", "", "", "", "", 219161., 
  212.841, 18.7, 2.886, 2.162, 3052.714, 32.3, 270.113, 2.42, "", "", 41.34, 
  2.9, 70.39}, {"STP", "Africa", "Sao Tome and Principe", "2020-04-19", 4., 
  0., 0., 0., 18.251, 0., 0., 0., "", "", "", "", "", "", "", "", 219161., 
  212.841, 18.7, 2.886, 2.162, 3052.714, 32.3, 270.113, 2.42, "", "", 41.34, 
  2.9, 70.39}, {"STP", "Africa", "Sao Tome and Principe", "2020-04-20", 4., 
  0., 0., 0., 18.251, 0., 0., 0., "", "", "", "", "", "", "", "", 219161., 
  212.841, 18.7, 2.886, 2.162, 3052.714, 32.3, 270.113, 2.42, "", "", 41.34, 
  2.9, 70.39}, {"STP", "Africa", "Sao Tome and Principe", "2020-04-21", 4., 
  0., 0., 0., 18.251, 0., 0., 0., "", "", "", "", "", "", "", "", 219161., 
  212.841, 18.7, 2.886, 2.162, 3052.714, 32.3, 270.113, 2.42, "", "", 41.34, 
  2.9, 70.39}, {"STP", "Africa", "Sao Tome and Principe", "2020-04-22", 4., 
  0., 0., 0., 18.251, 0., 0., 0., "", "", "", "", "", "", "", "", 219161., 
  212.841, 18.7, 2.886, 2.162, 3052.714, 32.3, 270.113, 2.42, "", "", 41.34, 
  2.9, 70.39}, {"STP", "Africa", "Sao Tome and Principe", "2020-04-23", 7., 
  3., 0., 0., 31.94, 13.689, 0., 0., "", "", "", "", "", "", "", "", 219161., 
  212.841, 18.7, 2.886, 2.162, 3052.714, 32.3, 270.113, 2.42, "", "", 41.34, 
  2.9, 70.39}, {"STP", "Africa", "Sao Tome and Principe", "2020-04-24", 8., 
  1., 0., 0., 36.503, 4.563, 0., 0., "", "", "", "", "", "", "", "", 219161., 
  212.841, 18.7, 2.886, 2.162, 3052.714, 32.3, 270.113, 2.42, "", "", 41.34, 
  2.9, 70.39}, {"STP", "Africa", "Sao Tome and Principe", "2020-04-25", 8., 
  0., 0., 0., 36.503, 0., 0., 0., "", "", "", "", "", "", "", "", 219161., 
  212.841, 18.7, 2.886, 2.162, 3052.714, 32.3, 270.113, 2.42, "", "", 41.34, 
  2.9, 70.39}, {"STP", "Africa", "Sao Tome and Principe", "2020-04-26", 8., 
  0., 0., 0., 36.503, 0., 0., 0., "", "", "", "", "", "", "", "", 219161., 
  212.841, 18.7, 2.886, 2.162, 3052.714, 32.3, 270.113, 2.42, "", "", 41.34, 
  2.9, 70.39}, {"STP", "Africa", "Sao Tome and Principe", "2020-04-27", 8., 
  0., 0., 0., 36.503, 0., 0., 0., "", "", "", "", "", "", "", "", 219161., 
  212.841, 18.7, 2.886, 2.162, 3052.714, 32.3, 270.113, 2.42, "", "", 41.34, 
  2.9, 70.39}, {"STP", "Africa", "Sao Tome and Principe", "2020-04-28", 8., 
  0., 0., 0., 36.503, 0., 0., 0., "", "", "", "", "", "", "", "", 219161., 
  212.841, 18.7, 2.886, 2.162, 3052.714, 32.3, 270.113, 2.42, "", "", 41.34, 
  2.9, 70.39}, {"STP", "Africa", "Sao Tome and Principe", "2020-04-29", 11., 
  3., 0., 0., 50.191, 13.689, 0., 0., "", "", "", "", "", "", "", "", 
  219161., 212.841, 18.7, 2.886, 2.162, 3052.714, 32.3, 270.113, 2.42, "", 
  "", 41.34, 2.9, 70.39}, {"STP", "Africa", "Sao Tome and Principe", 
  "2020-04-30", 14., 3., 0., 0., 63.88, 13.689, 0., 0., "", "", "", "", "", 
  "", "", "", 219161., 212.841, 18.7, 2.886, 2.162, 3052.714, 32.3, 270.113, 
  2.42, "", "", 41.34, 2.9, 70.39}, {"STP", "Africa", 
  "Sao Tome and Principe", "2020-05-01", 16., 2., 1., 1., 73.006, 9.126, 
  4.563, 4.563, "", "", "", "", "", "", "", "", 219161., 212.841, 18.7, 
  2.886, 2.162, 3052.714, 32.3, 270.113, 2.42, "", "", 41.34, 2.9, 70.39}, 
 {"STP", "Africa", "Sao Tome and Principe", "2020-05-02", 18., 2., 1., 0., 
  82.131, 9.126, 4.563, 0., "", "", "", "", "", "", "", "", 219161., 212.841, 
  18.7, 2.886, 2.162, 3052.714, 32.3, 270.113, 2.42, "", "", 41.34, 2.9, 
  70.39}, {"STP", "Africa", "Sao Tome and Principe", "2020-05-03", 18., 0., 
  1., 0., 82.131, 0., 4.563, 0., "", "", "", "", "", "", "", "", 219161., 
  212.841, 18.7, 2.886, 2.162, 3052.714, 32.3, 270.113, 2.42, "", "", 41.34, 
  2.9, 70.39}, {"STP", "Africa", "Sao Tome and Principe", "2020-05-04", 18., 
  0., 1., 0., 82.131, 0., 4.563, 0., "", "", "", "", "", "", "", "", 219161., 
  212.841, 18.7, 2.886, 2.162, 3052.714, 32.3, 270.113, 2.42, "", "", 41.34, 
  2.9, 70.39}, {"STP", "Africa", "Sao Tome and Principe", "2020-05-05", 174., 
  156., 3., 2., 793.937, 711.805, 13.689, 9.126, "", "", "", "", "", "", "", 
  "", 219161., 212.841, 18.7, 2.886, 2.162, 3052.714, 32.3, 270.113, 2.42, 
  "", "", 41.34, 2.9, 70.39}, {"STP", "Africa", "Sao Tome and Principe", 
  "2020-05-06", 174., 0., 3., 0., 793.937, 0., 13.689, 0., "", "", "", "", 
  "", "", "", "", 219161., 212.841, 18.7, 2.886, 2.162, 3052.714, 32.3, 
  270.113, 2.42, "", "", 41.34, 2.9, 70.39}, 
 {"STP", "Africa", "Sao Tome and Principe", "2020-05-07", 174., 0., 3., 0., 
  793.937, 0., 13.689, 0., "", "", "", "", "", "", "", "", 219161., 212.841, 
  18.7, 2.886, 2.162, 3052.714, 32.3, 270.113, 2.42, "", "", 41.34, 2.9, 
  70.39}, {"STP", "Africa", "Sao Tome and Principe", "2020-05-08", 187., 13., 
  4., 1., 853.254, 59.317, 18.251, 4.563, "", "", "", "", "", "", "", "", 
  219161., 212.841, 18.7, 2.886, 2.162, 3052.714, 32.3, 270.113, 2.42, "", 
  "", 41.34, 2.9, 70.39}, {"STP", "Africa", "Sao Tome and Principe", 
  "2020-05-09", 208., 21., 5., 1., 949.074, 95.82, 22.814, 4.563, "", "", "", 
  "", "", "", "", "", 219161., 212.841, 18.7, 2.886, 2.162, 3052.714, 32.3, 
  270.113, 2.42, "", "", 41.34, 2.9, 70.39}, 
 {"STP", "Africa", "Sao Tome and Principe", "2020-05-10", 208., 0., 5., 0., 
  949.074, 0., 22.814, 0., "", "", "", "", "", "", "", "", 219161., 212.841, 
  18.7, 2.886, 2.162, 3052.714, 32.3, 270.113, 2.42, "", "", 41.34, 2.9, 
  70.39}, {"STP", "Africa", "Sao Tome and Principe", "2020-05-11", 208., 0., 
  5., 0., 949.074, 0., 22.814, 0., "", "", "", "", "", "", "", "", 219161., 
  212.841, 18.7, 2.886, 2.162, 3052.714, 32.3, 270.113, 2.42, "", "", 41.34, 
  2.9, 70.39}, {"STP", "Africa", "Sao Tome and Principe", "2020-05-12", 212., 
  4., 5., 0., 967.325, 18.251, 22.814, 0., "", "", "", "", "", "", "", "", 
  219161., 212.841, 18.7, 2.886, 2.162, 3052.714, 32.3, 270.113, 2.42, "", 
  "", 41.34, 2.9, 70.39}, {"STP", "Africa", "Sao Tome and Principe", 
  "2020-05-13", 220., 8., 6., 1., 1003.828, 36.503, 27.377, 4.563, "", "", 
  "", "", "", "", "", "", 219161., 212.841, 18.7, 2.886, 2.162, 3052.714, 
  32.3, 270.113, 2.42, "", "", 41.34, 2.9, 70.39}, 
 {"STP", "Africa", "Sao Tome and Principe", "2020-05-14", 235., 15., 7., 1., 
  1072.271, 68.443, 31.94, 4.563, "", "", "", "", "", "", "", "", 219161., 
  212.841, 18.7, 2.886, 2.162, 3052.714, 32.3, 270.113, 2.42, "", "", 41.34, 
  2.9, 70.39}, {"STP", "Africa", "Sao Tome and Principe", "2020-05-15", 235., 
  0., 7., 0., 1072.271, 0., 31.94, 0., "", "", "", "", "", "", "", "", 
  219161., 212.841, 18.7, 2.886, 2.162, 3052.714, 32.3, 270.113, 2.42, "", 
  "", 41.34, 2.9, 70.39}, {"STP", "Africa", "Sao Tome and Principe", 
  "2020-05-16", 235., 0., 7., 0., 1072.271, 0., 31.94, 0., "", "", "", "", 
  "", "", "", "", 219161., 212.841, 18.7, 2.886, 2.162, 3052.714, 32.3, 
  270.113, 2.42, "", "", 41.34, 2.9, 70.39}, 
 {"STP", "Africa", "Sao Tome and Principe", "2020-05-17", 235., 0., 7., 0., 
  1072.271, 0., 31.94, 0., "", "", "", "", "", "", "", "", 219161., 212.841, 
  18.7, 2.886, 2.162, 3052.714, 32.3, 270.113, 2.42, "", "", 41.34, 2.9, 
  70.39}, {"STP", "Africa", "Sao Tome and Principe", "2020-05-18", 235., 0., 
  7., 0., 1072.271, 0., 31.94, 0., "", "", "", "", "", "", "", "", 219161., 
  212.841, 18.7, 2.886, 2.162, 3052.714, 32.3, 270.113, 2.42, "", "", 41.34, 
  2.9, 70.39}, {"STP", "Africa", "Sao Tome and Principe", "2020-05-19", 246., 
  11., 7., 0., 1122.462, 50.191, 31.94, 0., "", "", "", "", "", "", "", "", 
  219161., 212.841, 18.7, 2.886, 2.162, 3052.714, 32.3, 270.113, 2.42, "", 
  "", 41.34, 2.9, 70.39}, {"STP", "Africa", "Sao Tome and Principe", 
  "2020-05-20", 251., 5., 8., 1., 1145.277, 22.814, 36.503, 4.563, "", "", 
  "", "", "", "", "", "", 219161., 212.841, 18.7, 2.886, 2.162, 3052.714, 
  32.3, 270.113, 2.42, "", "", 41.34, 2.9, 70.39}, 
 {"STP", "Africa", "Sao Tome and Principe", "2020-05-21", 251., 0., 8., 0., 
  1145.277, 0., 36.503, 0., "", "", "", "", "", "", "", "", 219161., 212.841, 
  18.7, 2.886, 2.162, 3052.714, 32.3, 270.113, 2.42, "", "", 41.34, 2.9, 
  70.39}, {"STP", "Africa", "Sao Tome and Principe", "2020-05-22", 251., 0., 
  8., 0., 1145.277, 0., 36.503, 0., "", "", "", "", "", "", "", "", 219161., 
  212.841, 18.7, 2.886, 2.162, 3052.714, 32.3, 270.113, 2.42, "", "", 41.34, 
  2.9, 70.39}, {"STP", "Africa", "Sao Tome and Principe", "2020-05-23", 251., 
  0., 8., 0., 1145.277, 0., 36.503, 0., "", "", "", "", "", "", "", "", 
  219161., 212.841, 18.7, 2.886, 2.162, 3052.714, 32.3, 270.113, 2.42, "", 
  "", 41.34, 2.9, 70.39}, {"STP", "Africa", "Sao Tome and Principe", 
  "2020-05-24", 291., 40., 8., 0., 1327.791, 182.514, 36.503, 0., "", "", "", 
  "", "", "", "", "", 219161., 212.841, 18.7, 2.886, 2.162, 3052.714, 32.3, 
  270.113, 2.42, "", "", 41.34, 2.9, 70.39}, 
 {"STP", "Africa", "Sao Tome and Principe", "2020-05-25", 299., 8., 9., 1., 
  1364.294, 36.503, 41.066, 4.563, "", "", "", "", "", "", "", "", 219161., 
  212.841, 18.7, 2.886, 2.162, 3052.714, 32.3, 270.113, 2.42, "", "", 41.34, 
  2.9, 70.39}, {"STP", "Africa", "Sao Tome and Principe", "2020-05-26", 299., 
  0., 11., 2., 1364.294, 0., 50.191, 9.126, "", "", "", "", "", "", "", "", 
  219161., 212.841, 18.7, 2.886, 2.162, 3052.714, 32.3, 270.113, 2.42, "", 
  "", 41.34, 2.9, 70.39}, {"STP", "Africa", "Sao Tome and Principe", 
  "2020-05-27", 441., 142., 12., 1., 2012.219, 647.925, 54.754, 4.563, "", 
  "", "", "", "", "", "", "", 219161., 212.841, 18.7, 2.886, 2.162, 3052.714, 
  32.3, 270.113, 2.42, "", "", 41.34, 2.9, 70.39}, 
 {"STP", "Africa", "Sao Tome and Principe", "2020-05-28", 443., 2., 12., 0., 
  2021.345, 9.126, 54.754, 0., "", "", "", "", "", "", "", "", 219161., 
  212.841, 18.7, 2.886, 2.162, 3052.714, 32.3, 270.113, 2.42, "", "", 41.34, 
  2.9, 70.39}, {"STP", "Africa", "Sao Tome and Principe", "2020-05-29", 458., 
  15., 12., 0., 2089.788, 68.443, 54.754, 0., "", "", "", "", "", "", "", "", 
  219161., 212.841, 18.7, 2.886, 2.162, 3052.714, 32.3, 270.113, 2.42, "", 
  "", 41.34, 2.9, 70.39}, {"STP", "Africa", "Sao Tome and Principe", 
  "2020-05-30", 463., 5., 12., 0., 2112.602, 22.814, 54.754, 0., "", "", "", 
  "", "", "", "", "", 219161., 212.841, 18.7, 2.886, 2.162, 3052.714, 32.3, 
  270.113, 2.42, "", "", 41.34, 2.9, 70.39}, 
 {"STP", "Africa", "Sao Tome and Principe", "2020-05-31", 479., 16., 12., 0., 
  2185.608, 73.006, 54.754, 0., "", "", "", "", "", "", "", "", 219161., 
  212.841, 18.7, 2.886, 2.162, 3052.714, 32.3, 270.113, 2.42, "", "", 41.34, 
  2.9, 70.39}, {"STP", "Africa", "Sao Tome and Principe", "2020-06-01", 483., 
  4., 12., 0., 2203.859, 18.251, 54.754, 0., "", "", "", "", "", "", "", "", 
  219161., 212.841, 18.7, 2.886, 2.162, 3052.714, 32.3, 270.113, 2.42, "", 
  "", 41.34, 2.9, 70.39}, {"STP", "Africa", "Sao Tome and Principe", 
  "2020-06-02", 484., 1., 12., 0., 2208.422, 4.563, 54.754, 0., "", "", "", 
  "", "", "", "", "", 219161., 212.841, 18.7, 2.886, 2.162, 3052.714, 32.3, 
  270.113, 2.42, "", "", 41.34, 2.9, 70.39}, 
 {"STP", "Africa", "Sao Tome and Principe", "2020-06-03", 484., 0., 12., 0., 
  2208.422, 0., 54.754, 0., "", "", "", "", "", "", "", "", 219161., 212.841, 
  18.7, 2.886, 2.162, 3052.714, 32.3, 270.113, 2.42, "", "", 41.34, 2.9, 
  70.39}, {"STP", "Africa", "Sao Tome and Principe", "2020-06-04", 484., 0., 
  12., 0., 2208.422, 0., 54.754, 0., "", "", "", "", "", "", "", "", 219161., 
  212.841, 18.7, 2.886, 2.162, 3052.714, 32.3, 270.113, 2.42, "", "", 41.34, 
  2.9, 70.39}, {"STP", "Africa", "Sao Tome and Principe", "2020-06-05", 499., 
  15., 12., 0., 2276.865, 68.443, 54.754, 0., "", "", "", "", "", "", "", "", 
  219161., 212.841, 18.7, 2.886, 2.162, 3052.714, 32.3, 270.113, 2.42, "", 
  "", 41.34, 2.9, 70.39}, {"STP", "Africa", "Sao Tome and Principe", 
  "2020-06-06", 509., 10., 12., 0., 2322.494, 45.629, 54.754, 0., "", "", "", 
  "", "", "", "", "", 219161., 212.841, 18.7, 2.886, 2.162, 3052.714, 32.3, 
  270.113, 2.42, "", "", 41.34, 2.9, 70.39}, 
 {"STP", "Africa", "Sao Tome and Principe", "2020-06-07", 513., 4., 12., 0., 
  2340.745, 18.251, 54.754, 0., "", "", "", "", "", "", "", "", 219161., 
  212.841, 18.7, 2.886, 2.162, 3052.714, 32.3, 270.113, 2.42, "", "", 41.34, 
  2.9, 70.39}, {"STP", "Africa", "Sao Tome and Principe", "2020-06-08", 514., 
  1., 12., 0., 2345.308, 4.563, 54.754, 0., "", "", "", "", "", "", "", "", 
  219161., 212.841, 18.7, 2.886, 2.162, 3052.714, 32.3, 270.113, 2.42, "", 
  "", 41.34, 2.9, 70.39}, {"STP", "Africa", "Sao Tome and Principe", 
  "2020-06-09", 514., 0., 12., 0., 2345.308, 0., 54.754, 0., "", "", "", "", 
  "", "", "", "", 219161., 212.841, 18.7, 2.886, 2.162, 3052.714, 32.3, 
  270.113, 2.42, "", "", 41.34, 2.9, 70.39}, 
 {"STP", "Africa", "Sao Tome and Principe", "2020-06-10", 514., 0., 12., 0., 
  2345.308, 0., 54.754, 0., "", "", "", "", "", "", "", "", 219161., 212.841, 
  18.7, 2.886, 2.162, 3052.714, 32.3, 270.113, 2.42, "", "", 41.34, 2.9, 
  70.39}, {"STP", "Africa", "Sao Tome and Principe", "2020-06-11", 632., 
  118., 12., 0., 2883.725, 538.417, 54.754, 0., "", "", "", "", "", "", "", 
  "", 219161., 212.841, 18.7, 2.886, 2.162, 3052.714, 32.3, 270.113, 2.42, 
  "", "", 41.34, 2.9, 70.39}, {"STP", "Africa", "Sao Tome and Principe", 
  "2020-06-12", 639., 7., 12., 0., 2915.665, 31.94, 54.754, 0., "", "", "", 
  "", "", "", "", "", 219161., 212.841, 18.7, 2.886, 2.162, 3052.714, 32.3, 
  270.113, 2.42, "", "", 41.34, 2.9, 70.39}, 
 {"STP", "Africa", "Sao Tome and Principe", "2020-06-13", 650., 11., 12., 0., 
  2965.856, 50.191, 54.754, 0., "", "", "", "", "", "", "", "", 219161., 
  212.841, 18.7, 2.886, 2.162, 3052.714, 32.3, 270.113, 2.42, "", "", 41.34, 
  2.9, 70.39}, {"STP", "Africa", "Sao Tome and Principe", "2020-06-14", 659., 
  9., 12., 0., 3006.922, 41.066, 54.754, 0., "", "", "", "", "", "", "", "", 
  219161., 212.841, 18.7, 2.886, 2.162, 3052.714, 32.3, 270.113, 2.42, "", 
  "", 41.34, 2.9, 70.39}, {"STP", "Africa", "Sao Tome and Principe", 
  "2020-06-15", 661., 2., 12., 0., 3016.048, 9.126, 54.754, 0., "", "", "", 
  "", "", "", "", "", 219161., 212.841, 18.7, 2.886, 2.162, 3052.714, 32.3, 
  270.113, 2.42, "", "", 41.34, 2.9, 70.39}, 
 {"STP", "Africa", "Sao Tome and Principe", "2020-06-16", 661., 0., 12., 0., 
  3016.048, 0., 54.754, 0., "", "", "", "", "", "", "", "", 219161., 212.841, 
  18.7, 2.886, 2.162, 3052.714, 32.3, 270.113, 2.42, "", "", 41.34, 2.9, 
  70.39}, {"STP", "Africa", "Sao Tome and Principe", "2020-06-17", 671., 10., 
  12., 0., 3061.676, 45.629, 54.754, 0., "", "", "", "", "", "", "", "", 
  219161., 212.841, 18.7, 2.886, 2.162, 3052.714, 32.3, 270.113, 2.42, "", 
  "", 41.34, 2.9, 70.39}, {"STP", "Africa", "Sao Tome and Principe", 
  "2020-06-18", 683., 12., 12., 0., 3116.43, 54.754, 54.754, 0., "", "", "", 
  "", "", "", "", "", 219161., 212.841, 18.7, 2.886, 2.162, 3052.714, 32.3, 
  270.113, 2.42, "", "", 41.34, 2.9, 70.39}, 
 {"STP", "Africa", "Sao Tome and Principe", "2020-06-19", 688., 5., 12., 0., 
  3139.245, 22.814, 54.754, 0., "", "", "", "", "", "", "", "", 219161., 
  212.841, 18.7, 2.886, 2.162, 3052.714, 32.3, 270.113, 2.42, "", "", 41.34, 
  2.9, 70.39}, {"STP", "Africa", "Sao Tome and Principe", "2020-06-20", 693., 
  5., 12., 0., 3162.059, 22.814, 54.754, 0., "", "", "", "", "", "", "", "", 
  219161., 212.841, 18.7, 2.886, 2.162, 3052.714, 32.3, 270.113, 2.42, "", 
  "", 41.34, 2.9, 70.39}, {"STP", "Africa", "Sao Tome and Principe", 
  "2020-06-21", 698., 5., 12., 0., 3184.873, 22.814, 54.754, 0., "", "", "", 
  "", "", "", "", "", 219161., 212.841, 18.7, 2.886, 2.162, 3052.714, 32.3, 
  270.113, 2.42, "", "", 41.34, 2.9, 70.39}, 
 {"STP", "Africa", "Sao Tome and Principe", "2020-06-22", 698., 0., 12., 0., 
  3184.873, 0., 54.754, 0., "", "", "", "", "", "", "", "", 219161., 212.841, 
  18.7, 2.886, 2.162, 3052.714, 32.3, 270.113, 2.42, "", "", 41.34, 2.9, 
  70.39}, {"STP", "Africa", "Sao Tome and Principe", "2020-06-23", 702., 4., 
  12., 0., 3203.125, 18.251, 54.754, 0., "", "", "", "", "", "", "", "", 
  219161., 212.841, 18.7, 2.886, 2.162, 3052.714, 32.3, 270.113, 2.42, "", 
  "", 41.34, 2.9, 70.39}, {"STP", "Africa", "Sao Tome and Principe", 
  "2020-06-24", 707., 5., 12., 0., 3225.939, 22.814, 54.754, 0., "", "", "", 
  "", "", "", "", "", 219161., 212.841, 18.7, 2.886, 2.162, 3052.714, 32.3, 
  270.113, 2.42, "", "", 41.34, 2.9, 70.39}, 
 {"STP", "Africa", "Sao Tome and Principe", "2020-06-25", 710., 3., 13., 1., 
  3239.627, 13.689, 59.317, 4.563, "", "", "", "", "", "", "", "", 219161., 
  212.841, 18.7, 2.886, 2.162, 3052.714, 32.3, 270.113, 2.42, "", "", 41.34, 
  2.9, 70.39}, {"STP", "Africa", "Sao Tome and Principe", "2020-06-26", 711., 
  1., 13., 0., 3244.19, 4.563, 59.317, 0., "", "", "", "", "", "", "", "", 
  219161., 212.841, 18.7, 2.886, 2.162, 3052.714, 32.3, 270.113, 2.42, "", 
  "", 41.34, 2.9, 70.39}, {"STP", "Africa", "Sao Tome and Principe", 
  "2020-06-27", 712., 1., 13., 0., 3248.753, 4.563, 59.317, 0., "", "", "", 
  "", "", "", "", "", 219161., 212.841, 18.7, 2.886, 2.162, 3052.714, 32.3, 
  270.113, 2.42, "", "", 41.34, 2.9, 70.39}, 
 {"STP", "Africa", "Sao Tome and Principe", "2020-06-28", 713., 1., 13., 0., 
  3253.316, 4.563, 59.317, 0., "", "", "", "", "", "", "", "", 219161., 
  212.841, 18.7, 2.886, 2.162, 3052.714, 32.3, 270.113, 2.42, "", "", 41.34, 
  2.9, 70.39}, {"STP", "Africa", "Sao Tome and Principe", "2020-06-29", 713., 
  0., 13., 0., 3253.316, 0., 59.317, 0., "", "", "", "", "", "", "", "", 
  219161., 212.841, 18.7, 2.886, 2.162, 3052.714, 32.3, 270.113, 2.42, "", 
  "", 41.34, 2.9, 70.39}, {"STP", "Africa", "Sao Tome and Principe", 
  "2020-06-30", 713., 0., 13., 0., 3253.316, 0., 59.317, 0., "", "", "", "", 
  "", "", "", "", 219161., 212.841, 18.7, 2.886, 2.162, 3052.714, 32.3, 
  270.113, 2.42, "", "", 41.34, 2.9, 70.39}, 
 {"STP", "Africa", "Sao Tome and Principe", "2020-07-01", 714., 1., 13., 0., 
  3257.879, 4.563, 59.317, 0., "", "", "", "", "", "", "", "", 219161., 
  212.841, 18.7, 2.886, 2.162, 3052.714, 32.3, 270.113, 2.42, "", "", 41.34, 
  2.9, 70.39}, {"STP", "Africa", "Sao Tome and Principe", "2020-07-02", 715., 
  1., 13., 0., 3262.442, 4.563, 59.317, 0., "", "", "", "", "", "", "", "", 
  219161., 212.841, 18.7, 2.886, 2.162, 3052.714, 32.3, 270.113, 2.42, "", 
  "", 41.34, 2.9, 70.39}, {"STP", "Africa", "Sao Tome and Principe", 
  "2020-07-03", 717., 2., 13., 0., 3271.567, 9.126, 59.317, 0., "", "", "", 
  "", "", "", "", "", 219161., 212.841, 18.7, 2.886, 2.162, 3052.714, 32.3, 
  270.113, 2.42, "", "", 41.34, 2.9, 70.39}, 
 {"STP", "Africa", "Sao Tome and Principe", "2020-07-04", 719., 2., 13., 0., 
  3280.693, 9.126, 59.317, 0., "", "", "", "", "", "", "", "", 219161., 
  212.841, 18.7, 2.886, 2.162, 3052.714, 32.3, 270.113, 2.42, "", "", 41.34, 
  2.9, 70.39}, {"STP", "Africa", "Sao Tome and Principe", "2020-07-05", 719., 
  0., 13., 0., 3280.693, 0., 59.317, 0., "", "", "", "", "", "", "", "", 
  219161., 212.841, 18.7, 2.886, 2.162, 3052.714, 32.3, 270.113, 2.42, "", 
  "", 41.34, 2.9, 70.39}, {"STP", "Africa", "Sao Tome and Principe", 
  "2020-07-06", 720., 1., 13., 0., 3285.256, 4.563, 59.317, 0., "", "", "", 
  "", "", "", "", "", 219161., 212.841, 18.7, 2.886, 2.162, 3052.714, 32.3, 
  270.113, 2.42, "", "", 41.34, 2.9, 70.39}, 
 {"STP", "Africa", "Sao Tome and Principe", "2020-07-07", 721., 1., 13., 0., 
  3289.819, 4.563, 59.317, 0., "", "", "", "", "", "", "", "", 219161., 
  212.841, 18.7, 2.886, 2.162, 3052.714, 32.3, 270.113, 2.42, "", "", 41.34, 
  2.9, 70.39}, {"STP", "Africa", "Sao Tome and Principe", "2020-07-08", 724., 
  3., 13., 0., 3303.507, 13.689, 59.317, 0., "", "", "", "", "", "", "", "", 
  219161., 212.841, 18.7, 2.886, 2.162, 3052.714, 32.3, 270.113, 2.42, "", 
  "", 41.34, 2.9, 70.39}, {"SAU", "Asia", "Saudi Arabia", "2020-03-03", 1., 
  1., 0., 0., 0.029, 0.029, 0., 0., "", "", "", "", "", "", "", 11.11, 
  3.4813867*^7, 15.322, 31.9, 3.295, 1.845, 49045.411, "", 259.538, 17.72, 
  1.8, 25.4, "", 2.7, 75.13}, {"SAU", "Asia", "Saudi Arabia", "2020-03-06", 
  5., 4., 0., 0., 0.144, 0.115, 0., 0., "", "", "", "", "", "", "", 11.11, 
  3.4813867*^7, 15.322, 31.9, 3.295, 1.845, 49045.411, "", 259.538, 17.72, 
  1.8, 25.4, "", 2.7, 75.13}, {"SAU", "Asia", "Saudi Arabia", "2020-03-08", 
  7., 2., 0., 0., 0.201, 0.057, 0., 0., "", "", "", "", "", "", "", 19.44, 
  3.4813867*^7, 15.322, 31.9, 3.295, 1.845, 49045.411, "", 259.538, 17.72, 
  1.8, 25.4, "", 2.7, 75.13}, {"SAU", "Asia", "Saudi Arabia", "2020-03-09", 
  11., 4., 0., 0., 0.316, 0.115, 0., 0., "", "", "", "", "", "", "", 30.56, 
  3.4813867*^7, 15.322, 31.9, 3.295, 1.845, 49045.411, "", 259.538, 17.72, 
  1.8, 25.4, "", 2.7, 75.13}, {"SAU", "Asia", "Saudi Arabia", "2020-03-10", 
  15., 4., 0., 0., 0.431, 0.115, 0., 0., "", "", "", "", "", "", "", 30.56, 
  3.4813867*^7, 15.322, 31.9, 3.295, 1.845, 49045.411, "", 259.538, 17.72, 
  1.8, 25.4, "", 2.7, 75.13}, {"SAU", "Asia", "Saudi Arabia", "2020-03-11", 
  20., 5., 0., 0., 0.574, 0.144, 0., 0., "", "", "", "", "", "", "", 30.56, 
  3.4813867*^7, 15.322, 31.9, 3.295, 1.845, 49045.411, "", 259.538, 17.72, 
  1.8, 25.4, "", 2.7, 75.13}, {"SAU", "Asia", "Saudi Arabia", "2020-03-12", 
  45., 25., 0., 0., 1.293, 0.718, 0., 0., "", "", "", "", "", "", "", 30.56, 
  3.4813867*^7, 15.322, 31.9, 3.295, 1.845, 49045.411, "", 259.538, 17.72, 
  1.8, 25.4, "", 2.7, 75.13}, {"SAU", "Asia", "Saudi Arabia", "2020-03-13", 
  62., 17., 0., 0., 1.781, 0.488, 0., 0., "", "", "", "", "", "", "", 41.67, 
  3.4813867*^7, 15.322, 31.9, 3.295, 1.845, 49045.411, "", 259.538, 17.72, 
  1.8, 25.4, "", 2.7, 75.13}, {"SAU", "Asia", "Saudi Arabia", "2020-03-14", 
  86., 24., 0., 0., 2.47, 0.689, 0., 0., "", "", "", "", "", "", "", 41.67, 
  3.4813867*^7, 15.322, 31.9, 3.295, 1.845, 49045.411, "", 259.538, 17.72, 
  1.8, 25.4, "", 2.7, 75.13}, {"SAU", "Asia", "Saudi Arabia", "2020-03-15", 
  86., 0., 0., 0., 2.47, 0., 0., 0., "", "", "", "", "", "", "", 52.78, 
  3.4813867*^7, 15.322, 31.9, 3.295, 1.845, 49045.411, "", 259.538, 17.72, 
  1.8, 25.4, "", 2.7, 75.13}, {"SAU", "Asia", "Saudi Arabia", "2020-03-16", 
  118., 32., 0., 0., 3.389, 0.919, 0., 0., "", "", "", "", "", "", "", 68.52, 
  3.4813867*^7, 15.322, 31.9, 3.295, 1.845, 49045.411, "", 259.538, 17.72, 
  1.8, 25.4, "", 2.7, 75.13}, {"SAU", "Asia", "Saudi Arabia", "2020-03-17", 
  133., 15., 0., 0., 3.82, 0.431, 0., 0., "", "", "", "", "", "", "", 68.52, 
  3.4813867*^7, 15.322, 31.9, 3.295, 1.845, 49045.411, "", 259.538, 17.72, 
  1.8, 25.4, "", 2.7, 75.13}, {"SAU", "Asia", "Saudi Arabia", "2020-03-18", 
  133., 0., 0., 0., 3.82, 0., 0., 0., "", "", "", "", "", "", "", 68.52, 
  3.4813867*^7, 15.322, 31.9, 3.295, 1.845, 49045.411, "", 259.538, 17.72, 
  1.8, 25.4, "", 2.7, 75.13}, {"SAU", "Asia", "Saudi Arabia", "2020-03-19", 
  171., 38., 0., 0., 4.912, 1.092, 0., 0., "", "", "", "", "", "", "", 68.52, 
  3.4813867*^7, 15.322, 31.9, 3.295, 1.845, 49045.411, "", 259.538, 17.72, 
  1.8, 25.4, "", 2.7, 75.13}, {"SAU", "Asia", "Saudi Arabia", "2020-03-20", 
  238., 67., 0., 0., 6.836, 1.925, 0., 0., "", "", "", "", "", "", "", 68.52, 
  3.4813867*^7, 15.322, 31.9, 3.295, 1.845, 49045.411, "", 259.538, 17.72, 
  1.8, 25.4, "", 2.7, 75.13}, {"SAU", "Asia", "Saudi Arabia", "2020-03-21", 
  274., 36., 0., 0., 7.87, 1.034, 0., 0., "", "", "", "", "", "", "", 79.63, 
  3.4813867*^7, 15.322, 31.9, 3.295, 1.845, 49045.411, "", 259.538, 17.72, 
  1.8, 25.4, "", 2.7, 75.13}, {"SAU", "Asia", "Saudi Arabia", "2020-03-22", 
  392., 118., 0., 0., 11.26, 3.389, 0., 0., "", "", "", "", "", "", "", 
  79.63, 3.4813867*^7, 15.322, 31.9, 3.295, 1.845, 49045.411, "", 259.538, 
  17.72, 1.8, 25.4, "", 2.7, 75.13}, {"SAU", "Asia", "Saudi Arabia", 
  "2020-03-23", 511., 119., 0., 0., 14.678, 3.418, 0., 0., "", "", "", "", 
  "", "", "", 87.04, 3.4813867*^7, 15.322, 31.9, 3.295, 1.845, 49045.411, "", 
  259.538, 17.72, 1.8, 25.4, "", 2.7, 75.13}, {"SAU", "Asia", "Saudi Arabia", 
  "2020-03-24", 562., 51., 0., 0., 16.143, 1.465, 0., 0., "", "", "", "", "", 
  "", "", 87.04, 3.4813867*^7, 15.322, 31.9, 3.295, 1.845, 49045.411, "", 
  259.538, 17.72, 1.8, 25.4, "", 2.7, 75.13}, {"SAU", "Asia", "Saudi Arabia", 
  "2020-03-25", 767., 205., 1., 1., 22.031, 5.888, 0.029, 0.029, "", "", "", 
  "", "", "", "", 89.81, 3.4813867*^7, 15.322, 31.9, 3.295, 1.845, 49045.411, 
  "", 259.538, 17.72, 1.8, 25.4, "", 2.7, 75.13}, 
 {"SAU", "Asia", "Saudi Arabia", "2020-03-26", 900., 133., 2., 1., 25.852, 
  3.82, 0.057, 0.029, "", "", "", "", "", "", "", 89.81, 3.4813867*^7, 
  15.322, 31.9, 3.295, 1.845, 49045.411, "", 259.538, 17.72, 1.8, 25.4, "", 
  2.7, 75.13}, {"SAU", "Asia", "Saudi Arabia", "2020-03-27", 1012., 112., 3., 
  1., 29.069, 3.217, 0.086, 0.029, "", "", "", "", "", "", "", 89.81, 
  3.4813867*^7, 15.322, 31.9, 3.295, 1.845, 49045.411, "", 259.538, 17.72, 
  1.8, 25.4, "", 2.7, 75.13}, {"SAU", "Asia", "Saudi Arabia", "2020-03-28", 
  1104., 92., 3., 0., 31.712, 2.643, 0.086, 0., "", "", "", "", "", "", "", 
  89.81, 3.4813867*^7, 15.322, 31.9, 3.295, 1.845, 49045.411, "", 259.538, 
  17.72, 1.8, 25.4, "", 2.7, 75.13}, {"SAU", "Asia", "Saudi Arabia", 
  "2020-03-29", 1203., 99., 4., 1., 34.555, 2.844, 0.115, 0.029, "", "", "", 
  "", "", "", "", 89.81, 3.4813867*^7, 15.322, 31.9, 3.295, 1.845, 49045.411, 
  "", 259.538, 17.72, 1.8, 25.4, "", 2.7, 75.13}, 
 {"SAU", "Asia", "Saudi Arabia", "2020-03-30", 1229., 26., 8., 4., 35.302, 
  0.747, 0.23, 0.115, "", "", "", "", "", "", "", 89.81, 3.4813867*^7, 
  15.322, 31.9, 3.295, 1.845, 49045.411, "", 259.538, 17.72, 1.8, 25.4, "", 
  2.7, 75.13}, {"SAU", "Asia", "Saudi Arabia", "2020-03-31", 1453., 224., 8., 
  0., 41.736, 6.434, 0.23, 0., "", "", "", "", "", "", "", 89.81, 
  3.4813867*^7, 15.322, 31.9, 3.295, 1.845, 49045.411, "", 259.538, 17.72, 
  1.8, 25.4, "", 2.7, 75.13}, {"SAU", "Asia", "Saudi Arabia", "2020-04-01", 
  1563., 110., 10., 2., 44.896, 3.16, 0.287, 0.057, "", "", "", "", "", "", 
  "", 89.81, 3.4813867*^7, 15.322, 31.9, 3.295, 1.845, 49045.411, "", 
  259.538, 17.72, 1.8, 25.4, "", 2.7, 75.13}, {"SAU", "Asia", "Saudi Arabia", 
  "2020-04-02", 1720., 157., 16., 6., 49.406, 4.51, 0.46, 0.172, "", "", "", 
  "", "", "", "", 89.81, 3.4813867*^7, 15.322, 31.9, 3.295, 1.845, 49045.411, 
  "", 259.538, 17.72, 1.8, 25.4, "", 2.7, 75.13}, 
 {"SAU", "Asia", "Saudi Arabia", "2020-04-03", 1885., 165., 21., 5., 54.145, 
  4.739, 0.603, 0.144, "", "", "", "", "", "", "", 89.81, 3.4813867*^7, 
  15.322, 31.9, 3.295, 1.845, 49045.411, "", 259.538, 17.72, 1.8, 25.4, "", 
  2.7, 75.13}, {"SAU", "Asia", "Saudi Arabia", "2020-04-04", 1885., 0., 21., 
  0., 54.145, 0., 0.603, 0., "", "", "", "", "", "", "", 89.81, 3.4813867*^7, 
  15.322, 31.9, 3.295, 1.845, 49045.411, "", 259.538, 17.72, 1.8, 25.4, "", 
  2.7, 75.13}, {"SAU", "Asia", "Saudi Arabia", "2020-04-05", 2179., 294., 
  29., 8., 62.59, 8.445, 0.833, 0.23, "", "", "", "", "", "", "", 89.81, 
  3.4813867*^7, 15.322, 31.9, 3.295, 1.845, 49045.411, "", 259.538, 17.72, 
  1.8, 25.4, "", 2.7, 75.13}, {"SAU", "Asia", "Saudi Arabia", "2020-04-06", 
  2385., 206., 34., 5., 68.507, 5.917, 0.977, 0.144, "", "", "", "", "", "", 
  "", 91.67, 3.4813867*^7, 15.322, 31.9, 3.295, 1.845, 49045.411, "", 
  259.538, 17.72, 1.8, 25.4, "", 2.7, 75.13}, {"SAU", "Asia", "Saudi Arabia", 
  "2020-04-07", 2523., 138., 38., 4., 72.471, 3.964, 1.092, 0.115, "", "", 
  "", "", "", "", "", 91.67, 3.4813867*^7, 15.322, 31.9, 3.295, 1.845, 
  49045.411, "", 259.538, 17.72, 1.8, 25.4, "", 2.7, 75.13}, 
 {"SAU", "Asia", "Saudi Arabia", "2020-04-08", 2795., 272., 41., 3., 80.284, 
  7.813, 1.178, 0.086, "", "", "", "", "", "", "", 91.67, 3.4813867*^7, 
  15.322, 31.9, 3.295, 1.845, 49045.411, "", 259.538, 17.72, 1.8, 25.4, "", 
  2.7, 75.13}, {"SAU", "Asia", "Saudi Arabia", "2020-04-09", 2932., 137., 
  41., 0., 84.219, 3.935, 1.178, 0., "", "", "", "", "", "", "", 91.67, 
  3.4813867*^7, 15.322, 31.9, 3.295, 1.845, 49045.411, "", 259.538, 17.72, 
  1.8, 25.4, "", 2.7, 75.13}, {"SAU", "Asia", "Saudi Arabia", "2020-04-10", 
  3287., 355., 44., 3., 94.416, 10.197, 1.264, 0.086, "", "", "", "", "", "", 
  "", 91.67, 3.4813867*^7, 15.322, 31.9, 3.295, 1.845, 49045.411, "", 
  259.538, 17.72, 1.8, 25.4, "", 2.7, 75.13}, {"SAU", "Asia", "Saudi Arabia", 
  "2020-04-11", 3651., 364., 47., 3., 104.872, 10.456, 1.35, 0.086, "", "", 
  "", "", "", "", "", 91.67, 3.4813867*^7, 15.322, 31.9, 3.295, 1.845, 
  49045.411, "", 259.538, 17.72, 1.8, 25.4, "", 2.7, 75.13}, 
 {"SAU", "Asia", "Saudi Arabia", "2020-04-12", 4033., 382., 52., 5., 115.845, 
  10.973, 1.494, 0.144, "", "", "", "", "", "", "", 91.67, 3.4813867*^7, 
  15.322, 31.9, 3.295, 1.845, 49045.411, "", 259.538, 17.72, 1.8, 25.4, "", 
  2.7, 75.13}, {"SAU", "Asia", "Saudi Arabia", "2020-04-13", 4462., 429., 
  59., 7., 128.167, 12.323, 1.695, 0.201, "", "", "", "", "", "", "", 91.67, 
  3.4813867*^7, 15.322, 31.9, 3.295, 1.845, 49045.411, "", 259.538, 17.72, 
  1.8, 25.4, "", 2.7, 75.13}, {"SAU", "Asia", "Saudi Arabia", "2020-04-14", 
  4934., 472., 65., 6., 141.725, 13.558, 1.867, 0.172, "", "", "", "", "", 
  "", "", 91.67, 3.4813867*^7, 15.322, 31.9, 3.295, 1.845, 49045.411, "", 
  259.538, 17.72, 1.8, 25.4, "", 2.7, 75.13}, {"SAU", "Asia", "Saudi Arabia", 
  "2020-04-15", 5369., 435., 73., 8., 154.22, 12.495, 2.097, 0.23, "", "", 
  "", "", "", "", "", 91.67, 3.4813867*^7, 15.322, 31.9, 3.295, 1.845, 
  49045.411, "", 259.538, 17.72, 1.8, 25.4, "", 2.7, 75.13}, 
 {"SAU", "Asia", "Saudi Arabia", "2020-04-16", 5862., 493., 79., 6., 168.381, 
  14.161, 2.269, 0.172, "", "", "", "", "", "", "", 91.67, 3.4813867*^7, 
  15.322, 31.9, 3.295, 1.845, 49045.411, "", 259.538, 17.72, 1.8, 25.4, "", 
  2.7, 75.13}, {"SAU", "Asia", "Saudi Arabia", "2020-04-17", 6380., 518., 
  83., 4., 183.26, 14.879, 2.384, 0.115, "", "", "", "", "", "", "", 91.67, 
  3.4813867*^7, 15.322, 31.9, 3.295, 1.845, 49045.411, "", 259.538, 17.72, 
  1.8, 25.4, "", 2.7, 75.13}, {"SAU", "Asia", "Saudi Arabia", "2020-04-18", 
  7142., 762., 87., 4., 205.148, 21.888, 2.499, 0.115, "", "", "", "", "", 
  "", "", 91.67, 3.4813867*^7, 15.322, 31.9, 3.295, 1.845, 49045.411, "", 
  259.538, 17.72, 1.8, 25.4, "", 2.7, 75.13}, {"SAU", "Asia", "Saudi Arabia", 
  "2020-04-19", 8274., 1132., 92., 5., 237.664, 32.516, 2.643, 0.144, "", "", 
  "", "", "", "", "", 91.67, 3.4813867*^7, 15.322, 31.9, 3.295, 1.845, 
  49045.411, "", 259.538, 17.72, 1.8, 25.4, "", 2.7, 75.13}, 
 {"SAU", "Asia", "Saudi Arabia", "2020-04-20", 9362., 1088., 97., 5., 
  268.916, 31.252, 2.786, 0.144, "", "", "", "", "", "", "", 91.67, 
  3.4813867*^7, 15.322, 31.9, 3.295, 1.845, 49045.411, "", 259.538, 17.72, 
  1.8, 25.4, "", 2.7, 75.13}, {"SAU", "Asia", "Saudi Arabia", "2020-04-21", 
  10484., 1122., 103., 6., 301.144, 32.229, 2.959, 0.172, "", "", "", "", "", 
  "", "", 91.67, 3.4813867*^7, 15.322, 31.9, 3.295, 1.845, 49045.411, "", 
  259.538, 17.72, 1.8, 25.4, "", 2.7, 75.13}, {"SAU", "Asia", "Saudi Arabia", 
  "2020-04-22", 11631., 1147., 109., 6., 334.091, 32.947, 3.131, 0.172, "", 
  "", "", "", "", "", "", 91.67, 3.4813867*^7, 15.322, 31.9, 3.295, 1.845, 
  49045.411, "", 259.538, 17.72, 1.8, 25.4, "", 2.7, 75.13}, 
 {"SAU", "Asia", "Saudi Arabia", "2020-04-23", 12772., 1141., 114., 5., 
  366.865, 32.774, 3.275, 0.144, "", "", "", "", "", "", "", 91.67, 
  3.4813867*^7, 15.322, 31.9, 3.295, 1.845, 49045.411, "", 259.538, 17.72, 
  1.8, 25.4, "", 2.7, 75.13}, {"SAU", "Asia", "Saudi Arabia", "2020-04-24", 
  13930., 1158., 121., 7., 400.128, 33.263, 3.476, 0.201, "", "", "", "", "", 
  "", "", 91.67, 3.4813867*^7, 15.322, 31.9, 3.295, 1.845, 49045.411, "", 
  259.538, 17.72, 1.8, 25.4, "", 2.7, 75.13}, {"SAU", "Asia", "Saudi Arabia", 
  "2020-04-25", 15102., 1172., 127., 6., 433.793, 33.665, 3.648, 0.172, "", 
  "", "", "", "", "", "", 91.67, 3.4813867*^7, 15.322, 31.9, 3.295, 1.845, 
  49045.411, "", 259.538, 17.72, 1.8, 25.4, "", 2.7, 75.13}, 
 {"SAU", "Asia", "Saudi Arabia", "2020-04-26", 16299., 1197., 136., 9., 
  468.176, 34.383, 3.906, 0.259, "", "", "", "", "", "", "", 94.44, 
  3.4813867*^7, 15.322, 31.9, 3.295, 1.845, 49045.411, "", 259.538, 17.72, 
  1.8, 25.4, "", 2.7, 75.13}, {"SAU", "Asia", "Saudi Arabia", "2020-04-27", 
  17522., 1223., 139., 3., 503.305, 35.13, 3.993, 0.086, "", "", "", "", "", 
  "", "", 94.44, 3.4813867*^7, 15.322, 31.9, 3.295, 1.845, 49045.411, "", 
  259.538, 17.72, 1.8, 25.4, "", 2.7, 75.13}, {"SAU", "Asia", "Saudi Arabia", 
  "2020-04-28", 18811., 1289., 144., 5., 540.331, 37.025, 4.136, 0.144, "", 
  "", "", "", "", "", "", 94.44, 3.4813867*^7, 15.322, 31.9, 3.295, 1.845, 
  49045.411, "", 259.538, 17.72, 1.8, 25.4, "", 2.7, 75.13}, 
 {"SAU", "Asia", "Saudi Arabia", "2020-04-29", 20077., 1266., 152., 8., 
  576.695, 36.365, 4.366, 0.23, "", "", "", "", "", "", "", 94.44, 
  3.4813867*^7, 15.322, 31.9, 3.295, 1.845, 49045.411, "", 259.538, 17.72, 
  1.8, 25.4, "", 2.7, 75.13}, {"SAU", "Asia", "Saudi Arabia", "2020-04-30", 
  21402., 1325., 157., 5., 614.755, 38.06, 4.51, 0.144, "", "", "", "", "", 
  "", "", 91.67, 3.4813867*^7, 15.322, 31.9, 3.295, 1.845, 49045.411, "", 
  259.538, 17.72, 1.8, 25.4, "", 2.7, 75.13}, {"SAU", "Asia", "Saudi Arabia", 
  "2020-05-01", 22753., 1351., 162., 5., 653.561, 38.806, 4.653, 0.144, "", 
  "", "", "", "", "", "", 91.67, 3.4813867*^7, 15.322, 31.9, 3.295, 1.845, 
  49045.411, "", 259.538, 17.72, 1.8, 25.4, "", 2.7, 75.13}, 
 {"SAU", "Asia", "Saudi Arabia", "2020-05-02", 24097., 1344., 169., 7., 
  692.167, 38.605, 4.854, 0.201, "", "", "", "", "", "", "", 91.67, 
  3.4813867*^7, 15.322, 31.9, 3.295, 1.845, 49045.411, "", 259.538, 17.72, 
  1.8, 25.4, "", 2.7, 75.13}, {"SAU", "Asia", "Saudi Arabia", "2020-05-03", 
  25459., 1362., 176., 7., 731.289, 39.122, 5.055, 0.201, "", "", "", "", "", 
  "", "", 91.67, 3.4813867*^7, 15.322, 31.9, 3.295, 1.845, 49045.411, "", 
  259.538, 17.72, 1.8, 25.4, "", 2.7, 75.13}, {"SAU", "Asia", "Saudi Arabia", 
  "2020-05-04", 27011., 1552., 184., 8., 775.869, 44.58, 5.285, 0.23, "", "", 
  "", "", "", "", "", 91.67, 3.4813867*^7, 15.322, 31.9, 3.295, 1.845, 
  49045.411, "", 259.538, 17.72, 1.8, 25.4, "", 2.7, 75.13}, 
 {"SAU", "Asia", "Saudi Arabia", "2020-05-05", 28656., 1645., 191., 7., 
  823.12, 47.251, 5.486, 0.201, "", "", "", "", "", "", "", 91.67, 
  3.4813867*^7, 15.322, 31.9, 3.295, 1.845, 49045.411, "", 259.538, 17.72, 
  1.8, 25.4, "", 2.7, 75.13}, {"SAU", "Asia", "Saudi Arabia", "2020-05-06", 
  30251., 1595., 200., 9., 868.935, 45.815, 5.745, 0.259, 389659., "", 
  11.193, "", "", "", "units unclear", 91.67, 3.4813867*^7, 15.322, 31.9, 
  3.295, 1.845, 49045.411, "", 259.538, 17.72, 1.8, 25.4, "", 2.7, 75.13}, 
 {"SAU", "Asia", "Saudi Arabia", "2020-05-07", 31938., 1687., 209., 9., 
  917.393, 48.458, 6.003, 0.259, 405685., 16026., 11.653, 0.46, "", "", 
  "units unclear", 89.81, 3.4813867*^7, 15.322, 31.9, 3.295, 1.845, 
  49045.411, "", 259.538, 17.72, 1.8, 25.4, "", 2.7, 75.13}, 
 {"SAU", "Asia", "Saudi Arabia", "2020-05-08", 33731., 1793., 219., 10., 
  968.896, 51.502, 6.291, 0.287, 418722., 13037., 12.027, 0.374, "", "", 
  "units unclear", 89.81, 3.4813867*^7, 15.322, 31.9, 3.295, 1.845, 
  49045.411, "", 259.538, 17.72, 1.8, 25.4, "", 2.7, 75.13}, 
 {"SAU", "Asia", "Saudi Arabia", "2020-05-09", 35432., 1701., 229., 10., 
  1017.755, 48.86, 6.578, 0.287, 433500., 14778., 12.452, 0.424, "", "", 
  "units unclear", 89.81, 3.4813867*^7, 15.322, 31.9, 3.295, 1.845, 
  49045.411, "", 259.538, 17.72, 1.8, 25.4, "", 2.7, 75.13}, 
 {"SAU", "Asia", "Saudi Arabia", "2020-05-10", 37136., 1704., 239., 10., 
  1066.701, 48.946, 6.865, 0.287, 449644., 16144., 12.916, 0.464, "", "", 
  "units unclear", 89.81, 3.4813867*^7, 15.322, 31.9, 3.295, 1.845, 
  49045.411, "", 259.538, 17.72, 1.8, 25.4, "", 2.7, 75.13}, 
 {"SAU", "Asia", "Saudi Arabia", "2020-05-11", 39048., 1912., 246., 7., 
  1121.622, 54.921, 7.066, 0.201, 467369., 17725., 13.425, 0.509, "", "", 
  "units unclear", 89.81, 3.4813867*^7, 15.322, 31.9, 3.295, 1.845, 
  49045.411, "", 259.538, 17.72, 1.8, 25.4, "", 2.7, 75.13}, 
 {"SAU", "Asia", "Saudi Arabia", "2020-05-12", 41014., 1966., 255., 9., 
  1178.094, 56.472, 7.325, 0.259, 482374., 15005., 13.856, 0.431, "", "", 
  "units unclear", 89.81, 3.4813867*^7, 15.322, 31.9, 3.295, 1.845, 
  49045.411, "", 259.538, 17.72, 1.8, 25.4, "", 2.7, 75.13}, 
 {"SAU", "Asia", "Saudi Arabia", "2020-05-13", 42925., 1911., 264., 9., 
  1232.986, 54.892, 7.583, 0.259, 496948., 14574., 14.274, 0.419, 15327., 
  0.44, "units unclear", 89.81, 3.4813867*^7, 15.322, 31.9, 3.295, 1.845, 
  49045.411, "", 259.538, 17.72, 1.8, 25.4, "", 2.7, 75.13}, 
 {"SAU", "Asia", "Saudi Arabia", "2020-05-14", 44830., 1905., 273., 9., 
  1287.705, 54.72, 7.842, 0.259, 513587., 16639., 14.752, 0.478, 15415., 
  0.443, "units unclear", 89.81, 3.4813867*^7, 15.322, 31.9, 3.295, 1.845, 
  49045.411, "", 259.538, 17.72, 1.8, 25.4, "", 2.7, 75.13}, 
 {"SAU", "Asia", "Saudi Arabia", "2020-05-15", 46869., 2039., 283., 10., 
  1346.274, 58.569, 8.129, 0.287, 530265., 16678., 15.231, 0.479, 15935., 
  0.458, "units unclear", 89.81, 3.4813867*^7, 15.322, 31.9, 3.295, 1.845, 
  49045.411, "", 259.538, 17.72, 1.8, 25.4, "", 2.7, 75.13}, 
 {"SAU", "Asia", "Saudi Arabia", "2020-05-16", 49176., 2307., 292., 9., 
  1412.541, 66.267, 8.387, 0.259, 548023., 17758., 15.742, 0.51, 16360., 
  0.47, "units unclear", 89.81, 3.4813867*^7, 15.322, 31.9, 3.295, 1.845, 
  49045.411, "", 259.538, 17.72, 1.8, 25.4, "", 2.7, 75.13}, 
 {"SAU", "Asia", "Saudi Arabia", "2020-05-17", 52016., 2840., 302., 10., 
  1494.117, 81.577, 8.675, 0.287, 586405., 38382., 16.844, 1.102, 19537., 
  0.561, "units unclear", 89.81, 3.4813867*^7, 15.322, 31.9, 3.295, 1.845, 
  49045.411, "", 259.538, 17.72, 1.8, 25.4, "", 2.7, 75.13}, 
 {"SAU", "Asia", "Saudi Arabia", "2020-05-18", 54752., 2736., 312., 10., 
  1572.707, 78.589, 8.962, 0.287, 601954., 15549., 17.291, 0.447, 19226., 
  0.552, "units unclear", 89.81, 3.4813867*^7, 15.322, 31.9, 3.295, 1.845, 
  49045.411, "", 259.538, 17.72, 1.8, 25.4, "", 2.7, 75.13}, 
 {"SAU", "Asia", "Saudi Arabia", "2020-05-19", 57345., 2593., 320., 8., 
  1647.188, 74.482, 9.192, 0.23, 618084., 16130., 17.754, 0.463, 19387., 
  0.557, "units unclear", 89.81, 3.4813867*^7, 15.322, 31.9, 3.295, 1.845, 
  49045.411, "", 259.538, 17.72, 1.8, 25.4, "", 2.7, 75.13}, 
 {"SAU", "Asia", "Saudi Arabia", "2020-05-20", 59854., 2509., 329., 9., 
  1719.257, 72.069, 9.45, 0.259, 651158., 33074., 18.704, 0.95, 22030., 
  0.633, "units unclear", 89.81, 3.4813867*^7, 15.322, 31.9, 3.295, 1.845, 
  49045.411, "", 259.538, 17.72, 1.8, 25.4, "", 2.7, 75.13}, 
 {"SAU", "Asia", "Saudi Arabia", "2020-05-21", 62545., 2691., 339., 10., 
  1796.554, 77.297, 9.737, 0.287, "", "", "", "", 20789., 0.597, 
  "units unclear", 89.81, 3.4813867*^7, 15.322, 31.9, 3.295, 1.845, 
  49045.411, "", 259.538, 17.72, 1.8, 25.4, "", 2.7, 75.13}, 
 {"SAU", "Asia", "Saudi Arabia", "2020-05-22", 65077., 2532., 351., 12., 
  1869.284, 72.73, 10.082, 0.345, 667057., "", 19.161, "", 19542., 0.561, 
  "units unclear", 89.81, 3.4813867*^7, 15.322, 31.9, 3.295, 1.845, 
  49045.411, "", 259.538, 17.72, 1.8, 25.4, "", 2.7, 75.13}, 
 {"SAU", "Asia", "Saudi Arabia", "2020-05-23", 67719., 2642., 364., 13., 
  1945.173, 75.889, 10.456, 0.373, 684615., 17558., 19.665, 0.504, 19513., 
  0.56, "units unclear", 91.67, 3.4813867*^7, 15.322, 31.9, 3.295, 1.845, 
  49045.411, "", 259.538, 17.72, 1.8, 25.4, "", 2.7, 75.13}, 
 {"SAU", "Asia", "Saudi Arabia", "2020-05-24", 70161., 2442., 379., 15., 
  2015.318, 70.144, 10.886, 0.431, 703534., 18919., 20.208, 0.543, 16733., 
  0.481, "units unclear", 91.67, 3.4813867*^7, 15.322, 31.9, 3.295, 1.845, 
  49045.411, "", 259.538, 17.72, 1.8, 25.4, "", 2.7, 75.13}, 
 {"SAU", "Asia", "Saudi Arabia", "2020-05-25", 72560., 2399., 390., 11., 
  2084.227, 68.909, 11.202, 0.316, 722079., 18545., 20.741, 0.533, 17161., 
  0.493, "units unclear", 91.67, 3.4813867*^7, 15.322, 31.9, 3.295, 1.845, 
  49045.411, "", 259.538, 17.72, 1.8, 25.4, "", 2.7, 75.13}, 
 {"SAU", "Asia", "Saudi Arabia", "2020-05-26", 74795., 2235., 399., 9., 
  2148.426, 64.199, 11.461, 0.259, 738743., 16664., 21.22, 0.479, 17237., 
  0.495, "units unclear", 91.67, 3.4813867*^7, 15.322, 31.9, 3.295, 1.845, 
  49045.411, "", 259.538, 17.72, 1.8, 25.4, "", 2.7, 75.13}, 
 {"SAU", "Asia", "Saudi Arabia", "2020-05-27", 76726., 1931., 411., 12., 
  2203.892, 55.466, 11.806, 0.345, 754268., 15525., 21.666, 0.446, 14730., 
  0.423, "units unclear", 91.67, 3.4813867*^7, 15.322, 31.9, 3.295, 1.845, 
  49045.411, "", 259.538, 17.72, 1.8, 25.4, "", 2.7, 75.13}, 
 {"SAU", "Asia", "Saudi Arabia", "2020-05-28", 78541., 1815., 425., 14., 
  2256.026, 52.134, 12.208, 0.402, 770696., 16428., 22.138, 0.472, 15941., 
  0.458, "units unclear", 91.67, 3.4813867*^7, 15.322, 31.9, 3.295, 1.845, 
  49045.411, "", 259.538, 17.72, 1.8, 25.4, "", 2.7, 75.13}, 
 {"SAU", "Asia", "Saudi Arabia", "2020-05-29", 80185., 1644., 441., 16., 
  2303.249, 47.223, 12.667, 0.46, 787465., 16769., 22.619, 0.482, 17201., 
  0.494, "units unclear", 91.67, 3.4813867*^7, 15.322, 31.9, 3.295, 1.845, 
  49045.411, "", 259.538, 17.72, 1.8, 25.4, "", 2.7, 75.13}, 
 {"SAU", "Asia", "Saudi Arabia", "2020-05-30", 81766., 1581., 458., 17., 
  2348.662, 45.413, 13.156, 0.488, 806569., 19104., 23.168, 0.549, 17422., 
  0.5, "units unclear", 91.67, 3.4813867*^7, 15.322, 31.9, 3.295, 1.845, 
  49045.411, "", 259.538, 17.72, 1.8, 25.4, "", 2.7, 75.13}, 
 {"SAU", "Asia", "Saudi Arabia", "2020-05-31", 83384., 1618., 480., 22., 
  2395.138, 46.476, 13.788, 0.632, 822769., 16200., 23.633, 0.465, 17034., 
  0.489, "units unclear", 75.46, 3.4813867*^7, 15.322, 31.9, 3.295, 1.845, 
  49045.411, "", 259.538, 17.72, 1.8, 25.4, "", 2.7, 75.13}, 
 {"SAU", "Asia", "Saudi Arabia", "2020-06-01", 85261., 1877., 503., 23., 
  2449.053, 53.915, 14.448, 0.661, 838623., 15854., 24.089, 0.455, 16649., 
  0.478, "units unclear", 75.46, 3.4813867*^7, 15.322, 31.9, 3.295, 1.845, 
  49045.411, "", 259.538, 17.72, 1.8, 25.4, "", 2.7, 75.13}, 
 {"SAU", "Asia", "Saudi Arabia", "2020-06-02", 87142., 1881., 525., 22., 
  2503.083, 54.03, 15.08, 0.632, 853987., 15364., 24.53, 0.441, 16463., 
  0.473, "units unclear", 75.46, 3.4813867*^7, 15.322, 31.9, 3.295, 1.845, 
  49045.411, "", 259.538, 17.72, 1.8, 25.4, "", 2.7, 75.13}, 
 {"SAU", "Asia", "Saudi Arabia", "2020-06-03", 89011., 1869., 549., 24., 
  2556.769, 53.686, 15.77, 0.689, 870963., 16976., 25.018, 0.488, 16671., 
  0.479, "units unclear", 75.46, 3.4813867*^7, 15.322, 31.9, 3.295, 1.845, 
  49045.411, "", 259.538, 17.72, 1.8, 25.4, "", 2.7, 75.13}, 
 {"SAU", "Asia", "Saudi Arabia", "2020-06-04", 91182., 2171., 579., 30., 
  2619.129, 62.36, 16.631, 0.862, 887209., 16246., 25.484, 0.467, 16645., 
  0.478, "units unclear", 75.46, 3.4813867*^7, 15.322, 31.9, 3.295, 1.845, 
  49045.411, "", 259.538, 17.72, 1.8, 25.4, "", 2.7, 75.13}, 
 {"SAU", "Asia", "Saudi Arabia", "2020-06-05", 93157., 1975., 611., 32., 
  2675.859, 56.73, 17.55, 0.919, 908972., 21763., 26.109, 0.625, 17358., 
  0.499, "units unclear", 75.46, 3.4813867*^7, 15.322, 31.9, 3.295, 1.845, 
  49045.411, "", 259.538, 17.72, 1.8, 25.4, "", 2.7, 75.13}, 
 {"SAU", "Asia", "Saudi Arabia", "2020-06-06", 95748., 2591., 642., 31., 
  2750.283, 74.424, 18.441, 0.89, 933201., 24229., 26.805, 0.696, 18090., 
  0.52, "units unclear", 72.69, 3.4813867*^7, 15.322, 31.9, 3.295, 1.845, 
  49045.411, "", 259.538, 17.72, 1.8, 25.4, "", 2.7, 75.13}, 
 {"SAU", "Asia", "Saudi Arabia", "2020-06-07", 98869., 3121., 676., 34., 
  2839.932, 89.648, 19.418, 0.977, "", "", "", "", 18891., 0.543, 
  "units unclear", 72.69, 3.4813867*^7, 15.322, 31.9, 3.295, 1.845, 
  49045.411, "", 259.538, 17.72, 1.8, 25.4, "", 2.7, 75.13}, 
 {"SAU", "Asia", "Saudi Arabia", "2020-06-08", 101914., 3045., 712., 36., 
  2927.397, 87.465, 20.452, 1.034, 976815., "", 28.058, "", 19742., 0.567, 
  "units unclear", 69.91, 3.4813867*^7, 15.322, 31.9, 3.295, 1.845, 
  49045.411, "", 259.538, 17.72, 1.8, 25.4, "", 2.7, 75.13}, 
 {"SAU", "Asia", "Saudi Arabia", "2020-06-09", 105283., 3369., 746., 34., 
  3024.169, 96.772, 21.428, 0.977, 997673., 20858., 28.657, 0.599, 20527., 
  0.59, "units unclear", 69.91, 3.4813867*^7, 15.322, 31.9, 3.295, 1.845, 
  49045.411, "", 259.538, 17.72, 1.8, 25.4, "", 2.7, 75.13}, 
 {"SAU", "Asia", "Saudi Arabia", "2020-06-10", 108571., 3288., 783., 37., 
  3118.614, 94.445, 22.491, 1.063, 1.019812*^6, 22139., 29.293, 0.636, 
  21264., 0.611, "units unclear", 69.91, 3.4813867*^7, 15.322, 31.9, 3.295, 
  1.845, 49045.411, "", 259.538, 17.72, 1.8, 25.4, "", 2.7, 75.13}, 
 {"SAU", "Asia", "Saudi Arabia", "2020-06-11", 112288., 3717., 819., 36., 
  3225.381, 106.768, 23.525, 1.034, 1.042312*^6, 22500., 29.94, 0.646, 
  22158., 0.636, "units unclear", 69.91, 3.4813867*^7, 15.322, 31.9, 3.295, 
  1.845, 49045.411, "", 259.538, 17.72, 1.8, 25.4, "", 2.7, 75.13}, 
 {"SAU", "Asia", "Saudi Arabia", "2020-06-12", 116021., 3733., 857., 38., 
  3332.609, 107.227, 24.617, 1.092, 1.069636*^6, 27324., 30.724, 0.785, 
  22952., 0.659, "units unclear", 69.91, 3.4813867*^7, 15.322, 31.9, 3.295, 
  1.845, 49045.411, "", 259.538, 17.72, 1.8, 25.4, "", 2.7, 75.13}, 
 {"SAU", "Asia", "Saudi Arabia", "2020-06-13", 119942., 3921., 893., 36., 
  3445.236, 112.628, 25.651, 1.034, 1.087021*^6, 17385., 31.224, 0.499, 
  21974., 0.631, "units unclear", 69.91, 3.4813867*^7, 15.322, 31.9, 3.295, 
  1.845, 49045.411, "", 259.538, 17.72, 1.8, 25.4, "", 2.7, 75.13}, 
 {"SAU", "Asia", "Saudi Arabia", "2020-06-14", 123308., 3366., 932., 39., 
  3541.922, 96.686, 26.771, 1.12, 1.106398*^6, 19377., 31.78, 0.557, 21627., 
  0.621, "units unclear", 69.91, 3.4813867*^7, 15.322, 31.9, 3.295, 1.845, 
  49045.411, "", 259.538, 17.72, 1.8, 25.4, "", 2.7, 75.13}, 
 {"SAU", "Asia", "Saudi Arabia", "2020-06-15", 127541., 4233., 972., 40., 
  3663.511, 121.589, 27.92, 1.149, 1.126653*^6, 20255., 32.362, 0.582, 
  21405., 0.615, "units unclear", 69.91, 3.4813867*^7, 15.322, 31.9, 3.295, 
  1.845, 49045.411, "", 259.538, 17.72, 1.8, 25.4, "", 2.7, 75.13}, 
 {"SAU", "Asia", "Saudi Arabia", "2020-06-16", 132048., 4507., 1011., 39., 
  3792.971, 129.46, 29.04, 1.12, 1.144282*^6, 17629., 32.869, 0.506, 20944., 
  0.602, "units unclear", 69.91, 3.4813867*^7, 15.322, 31.9, 3.295, 1.845, 
  49045.411, "", 259.538, 17.72, 1.8, 25.4, "", 2.7, 75.13}, 
 {"SAU", "Asia", "Saudi Arabia", "2020-06-17", 136315., 4267., 1052., 41., 
  3915.537, 122.566, 30.218, 1.178, 1.167766*^6, 23484., 33.543, 0.675, 
  21136., 0.607, "units unclear", 69.91, 3.4813867*^7, 15.322, 31.9, 3.295, 
  1.845, 49045.411, "", 259.538, 17.72, 1.8, 25.4, "", 2.7, 75.13}, 
 {"SAU", "Asia", "Saudi Arabia", "2020-06-18", 141234., 4919., 1091., 39., 
  4056.832, 141.294, 31.338, 1.12, 1.198273*^6, 30507., 34.419, 0.876, 
  22280., 0.64, "units unclear", 69.91, 3.4813867*^7, 15.322, 31.9, 3.295, 
  1.845, 49045.411, "", 259.538, 17.72, 1.8, 25.4, "", 2.7, 75.13}, 
 {"SAU", "Asia", "Saudi Arabia", "2020-06-19", 145991., 4757., 1139., 48., 
  4193.473, 136.641, 32.717, 1.379, 1.224289*^6, 26016., 35.167, 0.747, 
  22093., 0.635, "units unclear", 69.91, 3.4813867*^7, 15.322, 31.9, 3.295, 
  1.845, 49045.411, "", 259.538, 17.72, 1.8, 25.4, "", 2.7, 75.13}, 
 {"SAU", "Asia", "Saudi Arabia", "2020-06-20", 150292., 4301., 1184., 45., 
  4317.015, 123.543, 34.009, 1.293, 1.248997*^6, 24708., 35.876, 0.71, 
  23139., 0.665, "units unclear", 69.91, 3.4813867*^7, 15.322, 31.9, 3.295, 
  1.845, 49045.411, "", 259.538, 17.72, 1.8, 25.4, "", 2.7, 75.13}, 
 {"SAU", "Asia", "Saudi Arabia", "2020-06-21", 154233., 3941., 1230., 46., 
  4430.217, 113.202, 35.331, 1.321, 1.284653*^6, 35656., 36.901, 1.024, 
  25465., 0.731, "units unclear", 71.3, 3.4813867*^7, 15.322, 31.9, 3.295, 
  1.845, 49045.411, "", 259.538, 17.72, 1.8, 25.4, "", 2.7, 75.13}, 
 {"SAU", "Asia", "Saudi Arabia", "2020-06-22", 157612., 3379., 1267., 37., 
  4527.276, 97.059, 36.394, 1.063, 1.318267*^6, 33614., 37.866, 0.966, 
  27373., 0.786, "units unclear", 71.3, 3.4813867*^7, 15.322, 31.9, 3.295, 
  1.845, 49045.411, "", 259.538, 17.72, 1.8, 25.4, "", 2.7, 75.13}, 
 {"SAU", "Asia", "Saudi Arabia", "2020-06-23", 161005., 3393., 1307., 40., 
  4624.738, 97.461, 37.543, 1.149, 1.34552*^6, 27253., 38.649, 0.783, 28748., 
  0.826, "units unclear", 71.3, 3.4813867*^7, 15.322, 31.9, 3.295, 1.845, 
  49045.411, "", 259.538, 17.72, 1.8, 25.4, "", 2.7, 75.13}, 
 {"SAU", "Asia", "Saudi Arabia", "2020-06-24", 164144., 3139., 1346., 39., 
  4714.903, 90.165, 38.663, 1.12, 1.380031*^6, 34511., 39.64, 0.991, 30324., 
  0.871, "units unclear", 71.3, 3.4813867*^7, 15.322, 31.9, 3.295, 1.845, 
  49045.411, "", 259.538, 17.72, 1.8, 25.4, "", 2.7, 75.13}, 
 {"SAU", "Asia", "Saudi Arabia", "2020-06-25", 167267., 3123., 1387., 41., 
  4804.608, 89.706, 39.84, 1.178, 1.417771*^6, 37740., 40.724, 1.084, 31357., 
  0.901, "units unclear", 71.3, 3.4813867*^7, 15.322, 31.9, 3.295, 1.845, 
  49045.411, "", 259.538, 17.72, 1.8, 25.4, "", 2.7, 75.13}, 
 {"SAU", "Asia", "Saudi Arabia", "2020-06-26", 170639., 3372., 1428., 41., 
  4901.466, 96.858, 41.018, 1.178, 1.456241*^6, 38470., 41.829, 1.105, 
  33136., 0.952, "units unclear", 71.3, 3.4813867*^7, 15.322, 31.9, 3.295, 
  1.845, 49045.411, "", 259.538, 17.72, 1.8, 25.4, "", 2.7, 75.13}, 
 {"SAU", "Asia", "Saudi Arabia", "2020-06-27", 174577., 3938., 1474., 46., 
  5014.582, 113.116, 42.339, 1.321, 1.500516*^6, 44275., 43.101, 1.272, 
  35931., 1.032, "units unclear", 71.3, 3.4813867*^7, 15.322, 31.9, 3.295, 
  1.845, 49045.411, "", 259.538, 17.72, 1.8, 25.4, "", 2.7, 75.13}, 
 {"SAU", "Asia", "Saudi Arabia", "2020-06-28", 178504., 3927., 1511., 37., 
  5127.382, 112.8, 43.402, 1.063, 1.546037*^6, 45521., 44.409, 1.308, 37341., 
  1.073, "units unclear", 71.3, 3.4813867*^7, 15.322, 31.9, 3.295, 1.845, 
  49045.411, "", 259.538, 17.72, 1.8, 25.4, "", 2.7, 75.13}, 
 {"SAU", "Asia", "Saudi Arabia", "2020-06-29", 182493., 3989., 1551., 40., 
  5241.963, 114.581, 44.551, 1.149, 1.591141*^6, 45104., 45.704, 1.296, 
  38982., 1.12, "units unclear", 71.3, 3.4813867*^7, 15.322, 31.9, 3.295, 
  1.845, 49045.411, "", 259.538, 17.72, 1.8, 25.4, "", 2.7, 75.13}, 
 {"SAU", "Asia", "Saudi Arabia", "2020-06-30", 186436., 3943., 1599., 48., 
  5355.222, 113.259, 45.93, 1.379, 1.639314*^6, 48173., 47.088, 1.384, 
  41971., 1.206, "units unclear", 71.3, 3.4813867*^7, 15.322, 31.9, 3.295, 
  1.845, 49045.411, "", 259.538, 17.72, 1.8, 25.4, "", 2.7, 75.13}, 
 {"SAU", "Asia", "Saudi Arabia", "2020-07-01", 190823., 4387., 1649., 50., 
  5481.235, 126.013, 47.366, 1.436, 1.674487*^6, 35173., 48.098, 1.01, 
  42065., 1.208, "units unclear", 71.3, 3.4813867*^7, 15.322, 31.9, 3.295, 
  1.845, 49045.411, "", 259.538, 17.72, 1.8, 25.4, "", 2.7, 75.13}, 
 {"SAU", "Asia", "Saudi Arabia", "2020-07-02", 194225., 3402., 1698., 49., 
  5578.955, 97.72, 48.774, 1.407, 1.727701*^6, 53214., 49.627, 1.529, 44276., 
  1.272, "units unclear", 71.3, 3.4813867*^7, 15.322, 31.9, 3.295, 1.845, 
  49045.411, "", 259.538, 17.72, 1.8, 25.4, "", 2.7, 75.13}, 
 {"SAU", "Asia", "Saudi Arabia", "2020-07-03", 197608., 3383., 1752., 54., 
  5676.129, 97.174, 50.325, 1.551, 1.771628*^6, 43927., 50.889, 1.262, 
  45055., 1.294, "units unclear", 71.3, 3.4813867*^7, 15.322, 31.9, 3.295, 
  1.845, 49045.411, "", 259.538, 17.72, 1.8, 25.4, "", 2.7, 75.13}, 
 {"SAU", "Asia", "Saudi Arabia", "2020-07-04", 201801., 4193., 1802., 50., 
  5796.57, 120.441, 51.761, 1.436, 1.823763*^6, 52135., 52.386, 1.498, 
  46178., 1.326, "units unclear", 71.3, 3.4813867*^7, 15.322, 31.9, 3.295, 
  1.845, 49045.411, "", 259.538, 17.72, 1.8, 25.4, "", 2.7, 75.13}, 
 {"SAU", "Asia", "Saudi Arabia", "2020-07-05", 205929., 4128., 1858., 56., 
  5915.143, 118.573, 53.37, 1.609, 1.874327*^6, 50564., 53.839, 1.452, 
  46899., 1.347, "units unclear", 71.3, 3.4813867*^7, 15.322, 31.9, 3.295, 
  1.845, 49045.411, "", 259.538, 17.72, 1.8, 25.4, "", 2.7, 75.13}, 
 {"SAU", "Asia", "Saudi Arabia", "2020-07-06", 209509., 3580., 1916., 58., 
  6017.976, 102.833, 55.036, 1.666, 1.934391*^6, 60064., 55.564, 1.725, 
  49036., 1.409, "units unclear", "", 3.4813867*^7, 15.322, 31.9, 3.295, 
  1.845, 49045.411, "", 259.538, 17.72, 1.8, 25.4, "", 2.7, 75.13}, 
 {"SAU", "Asia", "Saudi Arabia", "2020-07-07", 213716., 4207., 1968., 52., 
  6138.818, 120.843, 56.529, 1.494, "", "", "", "", "", "", "", "", 
  3.4813867*^7, 15.322, 31.9, 3.295, 1.845, 49045.411, "", 259.538, 17.72, 
  1.8, 25.4, "", 2.7, 75.13}, {"SAU", "Asia", "Saudi Arabia", "2020-07-08", 
  217108., 3392., 2017., 49., 6236.251, 97.432, 57.937, 1.407, "", "", "", 
  "", "", "", "", "", 3.4813867*^7, 15.322, 31.9, 3.295, 1.845, 49045.411, 
  "", 259.538, 17.72, 1.8, 25.4, "", 2.7, 75.13}, 
 {"SEN", "Africa", "Senegal", "2020-03-02", "", "", "", "", "", "", "", "", 
  1., 1., 0., 0., "", "", "tests performed", 0., 1.674393*^7, 82.328, 18.7, 
  3.008, 1.796, 2470.58, 38., 241.219, 2.42, 0.4, 16.6, 20.859, "", 67.94}, 
 {"SEN", "Africa", "Senegal", "2020-03-03", 1., 1., 0., 0., 0.06, 0.06, 0., 
  0., 3., 2., 0., 0., "", "", "tests performed", 0., 1.674393*^7, 82.328, 
  18.7, 3.008, 1.796, 2470.58, 38., 241.219, 2.42, 0.4, 16.6, 20.859, "", 
  67.94}, {"SEN", "Africa", "Senegal", "2020-03-04", "", "", "", "", "", "", 
  "", "", 14., 11., 0.001, 0.001, "", "", "tests performed", 0., 1.674393*^7, 
  82.328, 18.7, 3.008, 1.796, 2470.58, 38., 241.219, 2.42, 0.4, 16.6, 20.859, 
  "", 67.94}, {"SEN", "Africa", "Senegal", "2020-03-05", 3., 2., 0., 0., 
  0.179, 0.119, 0., 0., "", "", "", "", "", "", "tests performed", 0., 
  1.674393*^7, 82.328, 18.7, 3.008, 1.796, 2470.58, 38., 241.219, 2.42, 0.4, 
  16.6, 20.859, "", 67.94}, {"SEN", "Africa", "Senegal", "2020-03-06", 4., 
  1., 0., 0., 0.239, 0.06, 0., 0., 16., 2., 0.001, 0., "", "", 
  "tests performed", 0., 1.674393*^7, 82.328, 18.7, 3.008, 1.796, 2470.58, 
  38., 241.219, 2.42, 0.4, 16.6, 20.859, "", 67.94}, 
 {"SEN", "Africa", "Senegal", "2020-03-07", "", "", "", "", "", "", "", "", 
  18., 2., 0.001, 0., "", "", "tests performed", 0., 1.674393*^7, 82.328, 
  18.7, 3.008, 1.796, 2470.58, 38., 241.219, 2.42, 0.4, 16.6, 20.859, "", 
  67.94}, {"SEN", "Africa", "Senegal", "2020-03-08", "", "", "", "", "", "", 
  "", "", 20., 2., 0.001, 0., "", "", "tests performed", 0., 1.674393*^7, 
  82.328, 18.7, 3.008, 1.796, 2470.58, 38., 241.219, 2.42, 0.4, 16.6, 20.859, 
  "", 67.94}, {"SEN", "Africa", "Senegal", "2020-03-09", "", "", "", "", "", 
  "", "", "", 26., 6., 0.002, 0., 4., 0., "tests performed", 0., 1.674393*^7, 
  82.328, 18.7, 3.008, 1.796, 2470.58, 38., 241.219, 2.42, 0.4, 16.6, 20.859, 
  "", 67.94}, {"SEN", "Africa", "Senegal", "2020-03-10", "", "", "", "", "", 
  "", "", "", 27., 1., 0.002, 0., 3., 0., "tests performed", 0., 1.674393*^7, 
  82.328, 18.7, 3.008, 1.796, 2470.58, 38., 241.219, 2.42, 0.4, 16.6, 20.859, 
  "", 67.94}, {"SEN", "Africa", "Senegal", "2020-03-11", "", "", "", "", "", 
  "", "", "", 35., 8., 0.002, 0., 3., 0., "tests performed", 0., 1.674393*^7, 
  82.328, 18.7, 3.008, 1.796, 2470.58, 38., 241.219, 2.42, 0.4, 16.6, 20.859, 
  "", 67.94}, {"SEN", "Africa", "Senegal", "2020-03-12", "", "", "", "", "", 
  "", "", "", 41., 6., 0.002, 0., 4., 0., "tests performed", 0., 1.674393*^7, 
  82.328, 18.7, 3.008, 1.796, 2470.58, 38., 241.219, 2.42, 0.4, 16.6, 20.859, 
  "", 67.94}, {"SEN", "Africa", "Senegal", "2020-03-13", 6., 2., 0., 0., 
  0.358, 0.119, 0., 0., 52., 11., 0.003, 0.001, 5., 0., "tests performed", 
  0., 1.674393*^7, 82.328, 18.7, 3.008, 1.796, 2470.58, 38., 241.219, 2.42, 
  0.4, 16.6, 20.859, "", 67.94}, {"SEN", "Africa", "Senegal", "2020-03-14", 
  19., 13., 0., 0., 1.135, 0.776, 0., 0., 55., 3., 0.003, 0., 5., 0., 
  "tests performed", 27.78, 1.674393*^7, 82.328, 18.7, 3.008, 1.796, 2470.58, 
  38., 241.219, 2.42, 0.4, 16.6, 20.859, "", 67.94}, 
 {"SEN", "Africa", "Senegal", "2020-03-15", 21., 2., 0., 0., 1.254, 0.119, 
  0., 0., 57., 2., 0.003, 0., 5., 0., "tests performed", 30.56, 1.674393*^7, 
  82.328, 18.7, 3.008, 1.796, 2470.58, 38., 241.219, 2.42, 0.4, 16.6, 20.859, 
  "", 67.94}, {"SEN", "Africa", "Senegal", "2020-03-16", 26., 5., 0., 0., 
  1.553, 0.299, 0., 0., 66., 9., 0.004, 0.001, 6., 0., "tests performed", 
  41.67, 1.674393*^7, 82.328, 18.7, 3.008, 1.796, 2470.58, 38., 241.219, 
  2.42, 0.4, 16.6, 20.859, "", 67.94}, {"SEN", "Africa", "Senegal", 
  "2020-03-17", 27., 1., 0., 0., 1.613, 0.06, 0., 0., 110., 44., 0.007, 
  0.003, 12., 0.001, "tests performed", 41.67, 1.674393*^7, 82.328, 18.7, 
  3.008, 1.796, 2470.58, 38., 241.219, 2.42, 0.4, 16.6, 20.859, "", 67.94}, 
 {"SEN", "Africa", "Senegal", "2020-03-18", 31., 4., 0., 0., 1.851, 0.239, 
  0., 0., 137., 27., 0.008, 0.002, 15., 0.001, "tests performed", 47.22, 
  1.674393*^7, 82.328, 18.7, 3.008, 1.796, 2470.58, 38., 241.219, 2.42, 0.4, 
  16.6, 20.859, "", 67.94}, {"SEN", "Africa", "Senegal", "2020-03-19", 36., 
  5., 0., 0., 2.15, 0.299, 0., 0., 159., 22., 0.009, 0.001, 17., 0.001, 
  "tests performed", 47.22, 1.674393*^7, 82.328, 18.7, 3.008, 1.796, 2470.58, 
  38., 241.219, 2.42, 0.4, 16.6, 20.859, "", 67.94}, 
 {"SEN", "Africa", "Senegal", "2020-03-20", 36., 0., 0., 0., 2.15, 0., 0., 
  0., 215., 56., 0.013, 0.003, 23., 0.001, "tests performed", 50., 
  1.674393*^7, 82.328, 18.7, 3.008, 1.796, 2470.58, 38., 241.219, 2.42, 0.4, 
  16.6, 20.859, "", 67.94}, {"SEN", "Africa", "Senegal", "2020-03-21", 47., 
  11., 0., 0., 2.807, 0.657, 0., 0., 246., 31., 0.015, 0.002, 27., 0.002, 
  "tests performed", 50., 1.674393*^7, 82.328, 18.7, 3.008, 1.796, 2470.58, 
  38., 241.219, 2.42, 0.4, 16.6, 20.859, "", 67.94}, 
 {"SEN", "Africa", "Senegal", "2020-03-22", 56., 9., 0., 0., 3.344, 0.538, 
  0., 0., 331., 85., 0.02, 0.005, 39., 0.002, "tests performed", 50., 
  1.674393*^7, 82.328, 18.7, 3.008, 1.796, 2470.58, 38., 241.219, 2.42, 0.4, 
  16.6, 20.859, "", 67.94}, {"SEN", "Africa", "Senegal", "2020-03-23", 67., 
  11., 0., 0., 4.001, 0.657, 0., 0., 391., 60., 0.023, 0.004, 46., 0.003, 
  "tests performed", 66.67, 1.674393*^7, 82.328, 18.7, 3.008, 1.796, 2470.58, 
  38., 241.219, 2.42, 0.4, 16.6, 20.859, "", 67.94}, 
 {"SEN", "Africa", "Senegal", "2020-03-24", 79., 12., 0., 0., 4.718, 0.717, 
  0., 0., 450., 59., 0.027, 0.004, 49., 0.003, "tests performed", 66.67, 
  1.674393*^7, 82.328, 18.7, 3.008, 1.796, 2470.58, 38., 241.219, 2.42, 0.4, 
  16.6, 20.859, "", 67.94}, {"SEN", "Africa", "Senegal", "2020-03-25", 86., 
  7., 0., 0., 5.136, 0.418, 0., 0., 592., 142., 0.035, 0.008, 65., 0.004, 
  "tests performed", 77.78, 1.674393*^7, 82.328, 18.7, 3.008, 1.796, 2470.58, 
  38., 241.219, 2.42, 0.4, 16.6, 20.859, "", 67.94}, 
 {"SEN", "Africa", "Senegal", "2020-03-26", 99., 13., 0., 0., 5.913, 0.776, 
  0., 0., 722., 130., 0.043, 0.008, 80., 0.005, "tests performed", 77.78, 
  1.674393*^7, 82.328, 18.7, 3.008, 1.796, 2470.58, 38., 241.219, 2.42, 0.4, 
  16.6, 20.859, "", 67.94}, {"SEN", "Africa", "Senegal", "2020-03-27", 105., 
  6., 0., 0., 6.271, 0.358, 0., 0., 866., 144., 0.052, 0.009, 93., 0.006, 
  "tests performed", 77.78, 1.674393*^7, 82.328, 18.7, 3.008, 1.796, 2470.58, 
  38., 241.219, 2.42, 0.4, 16.6, 20.859, "", 67.94}, 
 {"SEN", "Africa", "Senegal", "2020-03-28", 119., 14., 0., 0., 7.107, 0.836, 
  0., 0., 964., 98., 0.058, 0.006, 103., 0.006, "tests performed", 77.78, 
  1.674393*^7, 82.328, 18.7, 3.008, 1.796, 2470.58, 38., 241.219, 2.42, 0.4, 
  16.6, 20.859, "", 67.94}, {"SEN", "Africa", "Senegal", "2020-03-29", 130., 
  11., 0., 0., 7.764, 0.657, 0., 0., 1115., 151., 0.067, 0.009, 112., 0.007, 
  "tests performed", 77.78, 1.674393*^7, 82.328, 18.7, 3.008, 1.796, 2470.58, 
  38., 241.219, 2.42, 0.4, 16.6, 20.859, "", 67.94}, 
 {"SEN", "Africa", "Senegal", "2020-03-30", 142., 12., 0., 0., 8.481, 0.717, 
  0., 0., 1202., 87., 0.072, 0.005, 116., 0.007, "tests performed", 77.78, 
  1.674393*^7, 82.328, 18.7, 3.008, 1.796, 2470.58, 38., 241.219, 2.42, 0.4, 
  16.6, 20.859, "", 67.94}, {"SEN", "Africa", "Senegal", "2020-03-31", 162., 
  20., 0., 0., 9.675, 1.194, 0., 0., 1299., 97., 0.078, 0.006, 121., 0.007, 
  "tests performed", 77.78, 1.674393*^7, 82.328, 18.7, 3.008, 1.796, 2470.58, 
  38., 241.219, 2.42, 0.4, 16.6, 20.859, "", 67.94}, 
 {"SEN", "Africa", "Senegal", "2020-04-01", 175., 13., 0., 0., 10.452, 0.776, 
  0., 0., 1494., 195., 0.089, 0.012, 129., 0.008, "tests performed", 77.78, 
  1.674393*^7, 82.328, 18.7, 3.008, 1.796, 2470.58, 38., 241.219, 2.42, 0.4, 
  16.6, 20.859, "", 67.94}, {"SEN", "Africa", "Senegal", "2020-04-02", 190., 
  15., 1., 1., 11.347, 0.896, 0.06, 0.06, 1621., 127., 0.097, 0.008, 128., 
  0.008, "tests performed", 77.78, 1.674393*^7, 82.328, 18.7, 3.008, 1.796, 
  2470.58, 38., 241.219, 2.42, 0.4, 16.6, 20.859, "", 67.94}, 
 {"SEN", "Africa", "Senegal", "2020-04-03", 195., 5., 1., 0., 11.646, 0.299, 
  0.06, 0., 1774., 153., 0.106, 0.009, 130., 0.008, "tests performed", 77.78, 
  1.674393*^7, 82.328, 18.7, 3.008, 1.796, 2470.58, 38., 241.219, 2.42, 0.4, 
  16.6, 20.859, "", 67.94}, {"SEN", "Africa", "Senegal", "2020-04-04", 207., 
  12., 1., 0., 12.363, 0.717, 0.06, 0., 1951., 177., 0.117, 0.011, 141., 
  0.008, "tests performed", 77.78, 1.674393*^7, 82.328, 18.7, 3.008, 1.796, 
  2470.58, 38., 241.219, 2.42, 0.4, 16.6, 20.859, "", 67.94}, 
 {"SEN", "Africa", "Senegal", "2020-04-05", 219., 12., 2., 1., 13.079, 0.717, 
  0.119, 0.06, 2043., 92., 0.122, 0.005, 133., 0.008, "tests performed", 
  77.78, 1.674393*^7, 82.328, 18.7, 3.008, 1.796, 2470.58, 38., 241.219, 
  2.42, 0.4, 16.6, 20.859, "", 67.94}, {"SEN", "Africa", "Senegal", 
  "2020-04-06", 222., 3., 2., 0., 13.259, 0.179, 0.119, 0., 2138., 95., 
  0.128, 0.006, 134., 0.008, "tests performed", 77.78, 1.674393*^7, 82.328, 
  18.7, 3.008, 1.796, 2470.58, 38., 241.219, 2.42, 0.4, 16.6, 20.859, "", 
  67.94}, {"SEN", "Africa", "Senegal", "2020-04-07", 226., 4., 2., 0., 
  13.497, 0.239, 0.119, 0., 2248., 110., 0.134, 0.007, 136., 0.008, 
  "tests performed", 77.78, 1.674393*^7, 82.328, 18.7, 3.008, 1.796, 2470.58, 
  38., 241.219, 2.42, 0.4, 16.6, 20.859, "", 67.94}, 
 {"SEN", "Africa", "Senegal", "2020-04-08", 237., 11., 2., 0., 14.154, 0.657, 
  0.119, 0., 2356., 108., 0.141, 0.006, 123., 0.007, "tests performed", 
  77.78, 1.674393*^7, 82.328, 18.7, 3.008, 1.796, 2470.58, 38., 241.219, 
  2.42, 0.4, 16.6, 20.859, "", 67.94}, {"SEN", "Africa", "Senegal", 
  "2020-04-09", 244., 7., 2., 0., 14.572, 0.418, 0.119, 0., 2555., 199., 
  0.153, 0.012, 133., 0.008, "tests performed", 77.78, 1.674393*^7, 82.328, 
  18.7, 3.008, 1.796, 2470.58, 38., 241.219, 2.42, 0.4, 16.6, 20.859, "", 
  67.94}, {"SEN", "Africa", "Senegal", "2020-04-10", 250., 6., 2., 0., 
  14.931, 0.358, 0.119, 0., 2750., 195., 0.164, 0.012, 139., 0.008, 
  "tests performed", 77.78, 1.674393*^7, 82.328, 18.7, 3.008, 1.796, 2470.58, 
  38., 241.219, 2.42, 0.4, 16.6, 20.859, "", 67.94}, 
 {"SEN", "Africa", "Senegal", "2020-04-11", 265., 15., 2., 0., 15.827, 0.896, 
  0.119, 0., 2923., 173., 0.175, 0.01, 139., 0.008, "tests performed", 77.78, 
  1.674393*^7, 82.328, 18.7, 3.008, 1.796, 2470.58, 38., 241.219, 2.42, 0.4, 
  16.6, 20.859, "", 67.94}, {"SEN", "Africa", "Senegal", "2020-04-12", 278., 
  13., 2., 0., 16.603, 0.776, 0.119, 0., 3027., 104., 0.181, 0.006, 141., 
  0.008, "tests performed", 77.78, 1.674393*^7, 82.328, 18.7, 3.008, 1.796, 
  2470.58, 38., 241.219, 2.42, 0.4, 16.6, 20.859, "", 67.94}, 
 {"SEN", "Africa", "Senegal", "2020-04-13", 280., 2., 2., 0., 16.722, 0.119, 
  0.119, 0., 3171., 144., 0.189, 0.009, 148., 0.009, "tests performed", 
  77.78, 1.674393*^7, 82.328, 18.7, 3.008, 1.796, 2470.58, 38., 241.219, 
  2.42, 0.4, 16.6, 20.859, "", 67.94}, {"SEN", "Africa", "Senegal", 
  "2020-04-14", 291., 11., 2., 0., 17.379, 0.657, 0.119, 0., 3443., 272., 
  0.206, 0.016, 171., 0.01, "tests performed", 77.78, 1.674393*^7, 82.328, 
  18.7, 3.008, 1.796, 2470.58, 38., 241.219, 2.42, 0.4, 16.6, 20.859, "", 
  67.94}, {"SEN", "Africa", "Senegal", "2020-04-15", 299., 8., 2., 0., 
  17.857, 0.478, 0.119, 0., 3670., 227., 0.219, 0.014, 188., 0.011, 
  "tests performed", 77.78, 1.674393*^7, 82.328, 18.7, 3.008, 1.796, 2470.58, 
  38., 241.219, 2.42, 0.4, 16.6, 20.859, "", 67.94}, 
 {"SEN", "Africa", "Senegal", "2020-04-16", 314., 15., 2., 0., 18.753, 0.896, 
  0.119, 0., 4105., 435., 0.245, 0.026, 221., 0.013, "tests performed", 
  77.78, 1.674393*^7, 82.328, 18.7, 3.008, 1.796, 2470.58, 38., 241.219, 
  2.42, 0.4, 16.6, 20.859, "", 67.94}, {"SEN", "Africa", "Senegal", 
  "2020-04-17", 335., 21., 2., 0., 20.007, 1.254, 0.119, 0., 4402., 297., 
  0.263, 0.018, 236., 0.014, "tests performed", 77.78, 1.674393*^7, 82.328, 
  18.7, 3.008, 1.796, 2470.58, 38., 241.219, 2.42, 0.4, 16.6, 20.859, "", 
  67.94}, {"SEN", "Africa", "Senegal", "2020-04-18", 342., 7., 3., 1., 
  20.425, 0.418, 0.179, 0.06, 4628., 226., 0.276, 0.013, 244., 0.015, 
  "tests performed", 77.78, 1.674393*^7, 82.328, 18.7, 3.008, 1.796, 2470.58, 
  38., 241.219, 2.42, 0.4, 16.6, 20.859, "", 67.94}, 
 {"SEN", "Africa", "Senegal", "2020-04-19", 350., 8., 3., 0., 20.903, 0.478, 
  0.179, 0., 4941., 313., 0.295, 0.019, 273., 0.016, "tests performed", 
  77.78, 1.674393*^7, 82.328, 18.7, 3.008, 1.796, 2470.58, 38., 241.219, 
  2.42, 0.4, 16.6, 20.859, "", 67.94}, {"SEN", "Africa", "Senegal", 
  "2020-04-20", 367., 17., 4., 1., 21.918, 1.015, 0.239, 0.06, 5222., 281., 
  0.312, 0.017, 293., 0.017, "tests performed", 77.78, 1.674393*^7, 82.328, 
  18.7, 3.008, 1.796, 2470.58, 38., 241.219, 2.42, 0.4, 16.6, 20.859, "", 
  67.94}, {"SEN", "Africa", "Senegal", "2020-04-21", 377., 10., 5., 1., 
  22.516, 0.597, 0.299, 0.06, 5688., 466., 0.34, 0.028, 321., 0.019, 
  "tests performed", 77.78, 1.674393*^7, 82.328, 18.7, 3.008, 1.796, 2470.58, 
  38., 241.219, 2.42, 0.4, 16.6, 20.859, "", 67.94}, 
 {"SEN", "Africa", "Senegal", "2020-04-22", 412., 35., 5., 0., 24.606, 2.09, 
  0.299, 0., 6170., 482., 0.368, 0.029, 357., 0.021, "tests performed", 
  77.78, 1.674393*^7, 82.328, 18.7, 3.008, 1.796, 2470.58, 38., 241.219, 
  2.42, 0.4, 16.6, 20.859, "", 67.94}, {"SEN", "Africa", "Senegal", 
  "2020-04-23", 442., 30., 6., 1., 26.398, 1.792, 0.358, 0.06, 6557., 387., 
  0.392, 0.023, 350., 0.021, "tests performed", 77.78, 1.674393*^7, 82.328, 
  18.7, 3.008, 1.796, 2470.58, 38., 241.219, 2.42, 0.4, 16.6, 20.859, "", 
  67.94}, {"SEN", "Africa", "Senegal", "2020-04-24", 479., 37., 6., 0., 
  28.607, 2.21, 0.358, 0., 7085., 528., 0.423, 0.032, 383., 0.023, 
  "tests performed", 77.78, 1.674393*^7, 82.328, 18.7, 3.008, 1.796, 2470.58, 
  38., 241.219, 2.42, 0.4, 16.6, 20.859, "", 67.94}, 
 {"SEN", "Africa", "Senegal", "2020-04-25", 545., 66., 7., 1., 32.549, 3.942, 
  0.418, 0.06, 7788., 703., 0.465, 0.042, 451., 0.027, "tests performed", 
  77.78, 1.674393*^7, 82.328, 18.7, 3.008, 1.796, 2470.58, 38., 241.219, 
  2.42, 0.4, 16.6, 20.859, "", 67.94}, {"SEN", "Africa", "Senegal", 
  "2020-04-26", 614., 69., 7., 0., 36.67, 4.121, 0.418, 0., 8367., 579., 0.5, 
  0.035, 489., 0.029, "tests performed", 77.78, 1.674393*^7, 82.328, 18.7, 
  3.008, 1.796, 2470.58, 38., 241.219, 2.42, 0.4, 16.6, 20.859, "", 67.94}, 
 {"SEN", "Africa", "Senegal", "2020-04-27", 671., 57., 9., 2., 40.074, 3.404, 
  0.538, 0.119, 9044., 677., 0.54, 0.04, 546., 0.033, "tests performed", 
  77.78, 1.674393*^7, 82.328, 18.7, 3.008, 1.796, 2470.58, 38., 241.219, 
  2.42, 0.4, 16.6, 20.859, "", 67.94}, {"SEN", "Africa", "Senegal", 
  "2020-04-28", 735., 64., 9., 0., 43.897, 3.822, 0.538, 0., 9917., 873., 
  0.592, 0.052, 604., 0.036, "tests performed", 77.78, 1.674393*^7, 82.328, 
  18.7, 3.008, 1.796, 2470.58, 38., 241.219, 2.42, 0.4, 16.6, 20.859, "", 
  67.94}, {"SEN", "Africa", "Senegal", "2020-04-29", 823., 88., 9., 0., 
  49.152, 5.256, 0.538, 0., 10717., 800., 0.64, 0.048, 650., 0.039, 
  "tests performed", 77.78, 1.674393*^7, 82.328, 18.7, 3.008, 1.796, 2470.58, 
  38., 241.219, 2.42, 0.4, 16.6, 20.859, "", 67.94}, 
 {"SEN", "Africa", "Senegal", "2020-04-30", 882., 59., 9., 0., 52.676, 3.524, 
  0.538, 0., 11878., 1161., 0.709, 0.069, 760., 0.045, "tests performed", 
  77.78, 1.674393*^7, 82.328, 18.7, 3.008, 1.796, 2470.58, 38., 241.219, 
  2.42, 0.4, 16.6, 20.859, "", 67.94}, {"SEN", "Africa", "Senegal", 
  "2020-05-01", 933., 51., 9., 0., 55.722, 3.046, 0.538, 0., 12779., 901., 
  0.763, 0.054, 813., 0.049, "tests performed", 77.78, 1.674393*^7, 82.328, 
  18.7, 3.008, 1.796, 2470.58, 38., 241.219, 2.42, 0.4, 16.6, 20.859, "", 
  67.94}, {"SEN", "Africa", "Senegal", "2020-05-02", 1024., 91., 9., 0., 
  61.156, 5.435, 0.538, 0., 13969., 1190., 0.834, 0.071, 883., 0.053, 
  "tests performed", 77.78, 1.674393*^7, 82.328, 18.7, 3.008, 1.796, 2470.58, 
  38., 241.219, 2.42, 0.4, 16.6, 20.859, "", 67.94}, 
 {"SEN", "Africa", "Senegal", "2020-05-03", 1115., 91., 9., 0., 66.591, 
  5.435, 0.538, 0., 14779., 810., 0.883, 0.048, 916., 0.055, 
  "tests performed", 77.78, 1.674393*^7, 82.328, 18.7, 3.008, 1.796, 2470.58, 
  38., 241.219, 2.42, 0.4, 16.6, 20.859, "", 67.94}, 
 {"SEN", "Africa", "Senegal", "2020-05-04", 1182., 67., 9., 0., 70.593, 
  4.001, 0.538, 0., 15586., 807., 0.931, 0.048, 935., 0.056, 
  "tests performed", 77.78, 1.674393*^7, 82.328, 18.7, 3.008, 1.796, 2470.58, 
  38., 241.219, 2.42, 0.4, 16.6, 20.859, "", 67.94}, 
 {"SEN", "Africa", "Senegal", "2020-05-05", 1271., 89., 10., 1., 75.908, 
  5.315, 0.597, 0.06, 16288., 702., 0.973, 0.042, 910., 0.054, 
  "tests performed", 77.78, 1.674393*^7, 82.328, 18.7, 3.008, 1.796, 2470.58, 
  38., 241.219, 2.42, 0.4, 16.6, 20.859, "", 67.94}, 
 {"SEN", "Africa", "Senegal", "2020-05-06", 1329., 58., 11., 1., 79.372, 
  3.464, 0.657, 0.06, 17470., 1182., 1.043, 0.071, 965., 0.058, 
  "tests performed", 77.78, 1.674393*^7, 82.328, 18.7, 3.008, 1.796, 2470.58, 
  38., 241.219, 2.42, 0.4, 16.6, 20.859, "", 67.94}, 
 {"SEN", "Africa", "Senegal", "2020-05-07", 1433., 104., 12., 1., 85.583, 
  6.211, 0.717, 0.06, 18497., 1027., 1.105, 0.061, 946., 0.056, 
  "tests performed", 77.78, 1.674393*^7, 82.328, 18.7, 3.008, 1.796, 2470.58, 
  38., 241.219, 2.42, 0.4, 16.6, 20.859, "", 67.94}, 
 {"SEN", "Africa", "Senegal", "2020-05-08", 1492., 59., 13., 1., 89.107, 
  3.524, 0.776, 0.06, 19369., 872., 1.157, 0.052, 941., 0.056, 
  "tests performed", 77.78, 1.674393*^7, 82.328, 18.7, 3.008, 1.796, 2470.58, 
  38., 241.219, 2.42, 0.4, 16.6, 20.859, "", 67.94}, 
 {"SEN", "Africa", "Senegal", "2020-05-09", 1551., 59., 14., 1., 92.631, 
  3.524, 0.836, 0.06, 20217., 848., 1.207, 0.051, 893., 0.053, 
  "tests performed", 77.78, 1.674393*^7, 82.328, 18.7, 3.008, 1.796, 2470.58, 
  38., 241.219, 2.42, 0.4, 16.6, 20.859, "", 67.94}, 
 {"SEN", "Africa", "Senegal", "2020-05-10", 1634., 83., 17., 3., 97.588, 
  4.957, 1.015, 0.179, 21573., 1356., 1.288, 0.081, 971., 0.058, 
  "tests performed", 77.78, 1.674393*^7, 82.328, 18.7, 3.008, 1.796, 2470.58, 
  38., 241.219, 2.42, 0.4, 16.6, 20.859, "", 67.94}, 
 {"SEN", "Africa", "Senegal", "2020-05-11", 1709., 75., 19., 2., 102.067, 
  4.479, 1.135, 0.119, 22490., 917., 1.343, 0.055, 986., 0.059, 
  "tests performed", 72.22, 1.674393*^7, 82.328, 18.7, 3.008, 1.796, 2470.58, 
  38., 241.219, 2.42, 0.4, 16.6, 20.859, "", 67.94}, 
 {"SEN", "Africa", "Senegal", "2020-05-12", 1886., 177., 19., 0., 112.638, 
  10.571, 1.135, 0., 23589., 1099., 1.409, 0.066, 1043., 0.062, 
  "tests performed", 72.22, 1.674393*^7, 82.328, 18.7, 3.008, 1.796, 2470.58, 
  38., 241.219, 2.42, 0.4, 16.6, 20.859, "", 67.94}, 
 {"SEN", "Africa", "Senegal", "2020-05-13", 1995., 109., 19., 0., 119.148, 
  6.51, 1.135, 0., 24509., 920., 1.464, 0.055, 1006., 0.06, 
  "tests performed", 72.22, 1.674393*^7, 82.328, 18.7, 3.008, 1.796, 2470.58, 
  38., 241.219, 2.42, 0.4, 16.6, 20.859, "", 67.94}, 
 {"SEN", "Africa", "Senegal", "2020-05-14", 2105., 110., 22., 3., 125.717, 
  6.57, 1.314, 0.179, 25501., 992., 1.523, 0.059, 1001., 0.06, 
  "tests performed", 72.22, 1.674393*^7, 82.328, 18.7, 3.008, 1.796, 2470.58, 
  38., 241.219, 2.42, 0.4, 16.6, 20.859, "", 67.94}, 
 {"SEN", "Africa", "Senegal", "2020-05-15", 2189., 84., 23., 1., 130.734, 
  5.017, 1.374, 0.06, 26629., 1128., 1.59, 0.067, 1037., 0.062, 
  "tests performed", 72.22, 1.674393*^7, 82.328, 18.7, 3.008, 1.796, 2470.58, 
  38., 241.219, 2.42, 0.4, 16.6, 20.859, "", 67.94}, 
 {"SEN", "Africa", "Senegal", "2020-05-16", 2310., 121., 25., 2., 137.96, 
  7.226, 1.493, 0.119, 27618., 989., 1.649, 0.059, 1057., 0.063, 
  "tests performed", 72.22, 1.674393*^7, 82.328, 18.7, 3.008, 1.796, 2470.58, 
  38., 241.219, 2.42, 0.4, 16.6, 20.859, "", 67.94}, 
 {"SEN", "Africa", "Senegal", "2020-05-17", 2429., 119., 25., 0., 145.067, 
  7.107, 1.493, 0., 28434., 816., 1.698, 0.049, 980., 0.059, 
  "tests performed", 72.22, 1.674393*^7, 82.328, 18.7, 3.008, 1.796, 2470.58, 
  38., 241.219, 2.42, 0.4, 16.6, 20.859, "", 67.94}, 
 {"SEN", "Africa", "Senegal", "2020-05-18", 2480., 51., 26., 1., 148.113, 
  3.046, 1.553, 0.06, 29506., 1072., 1.762, 0.064, 1002., 0.06, 
  "tests performed", 72.22, 1.674393*^7, 82.328, 18.7, 3.008, 1.796, 2470.58, 
  38., 241.219, 2.42, 0.4, 16.6, 20.859, "", 67.94}, 
 {"SEN", "Africa", "Senegal", "2020-05-19", 2544., 64., 26., 0., 151.936, 
  3.822, 1.553, 0., 30436., 930., 1.818, 0.056, 978., 0.058, 
  "tests performed", 72.22, 1.674393*^7, 82.328, 18.7, 3.008, 1.796, 2470.58, 
  38., 241.219, 2.42, 0.4, 16.6, 20.859, "", 67.94}, 
 {"SEN", "Africa", "Senegal", "2020-05-20", 2617., 73., 30., 4., 156.295, 
  4.36, 1.792, 0.239, 31478., 1042., 1.88, 0.062, 996., 0.059, 
  "tests performed", 72.22, 1.674393*^7, 82.328, 18.7, 3.008, 1.796, 2470.58, 
  38., 241.219, 2.42, 0.4, 16.6, 20.859, "", 67.94}, 
 {"SEN", "Africa", "Senegal", "2020-05-21", 2714., 97., 30., 0., 162.089, 
  5.793, 1.792, 0., 32693., 1215., 1.953, 0.073, 1027., 0.061, 
  "tests performed", 72.22, 1.674393*^7, 82.328, 18.7, 3.008, 1.796, 2470.58, 
  38., 241.219, 2.42, 0.4, 16.6, 20.859, "", 67.94}, 
 {"SEN", "Africa", "Senegal", "2020-05-22", 2812., 98., 33., 3., 167.941, 
  5.853, 1.971, 0.179, 33892., 1199., 2.024, 0.072, 1038., 0.062, 
  "tests performed", 72.22, 1.674393*^7, 82.328, 18.7, 3.008, 1.796, 2470.58, 
  38., 241.219, 2.42, 0.4, 16.6, 20.859, "", 67.94}, 
 {"SEN", "Africa", "Senegal", "2020-05-23", 2909., 97., 33., 0., 173.735, 
  5.793, 1.971, 0., 34826., 934., 2.08, 0.056, 1030., 0.062, 
  "tests performed", 72.22, 1.674393*^7, 82.328, 18.7, 3.008, 1.796, 2470.58, 
  38., 241.219, 2.42, 0.4, 16.6, 20.859, "", 67.94}, 
 {"SEN", "Africa", "Senegal", "2020-05-24", 2976., 67., 35., 2., 177.736, 
  4.001, 2.09, 0.119, 35715., 889., 2.133, 0.053, 1040., 0.062, 
  "tests performed", 72.22, 1.674393*^7, 82.328, 18.7, 3.008, 1.796, 2470.58, 
  38., 241.219, 2.42, 0.4, 16.6, 20.859, "", 67.94}, 
 {"SEN", "Africa", "Senegal", "2020-05-25", 3047., 71., 35., 0., 181.976, 
  4.24, 2.09, 0., 36806., 1091., 2.198, 0.065, 1043., 0.062, 
  "tests performed", 72.22, 1.674393*^7, 82.328, 18.7, 3.008, 1.796, 2470.58, 
  38., 241.219, 2.42, 0.4, 16.6, 20.859, "", 67.94}, 
 {"SEN", "Africa", "Senegal", "2020-05-26", 3130., 83., 36., 1., 186.933, 
  4.957, 2.15, 0.06, 37357., 551., 2.231, 0.033, 989., 0.059, 
  "tests performed", 72.22, 1.674393*^7, 82.328, 18.7, 3.008, 1.796, 2470.58, 
  38., 241.219, 2.42, 0.4, 16.6, 20.859, "", 67.94}, 
 {"SEN", "Africa", "Senegal", "2020-05-27", 3161., 31., 37., 1., 188.785, 
  1.851, 2.21, 0.06, 38318., 961., 2.288, 0.057, 977., 0.058, 
  "tests performed", 72.22, 1.674393*^7, 82.328, 18.7, 3.008, 1.796, 2470.58, 
  38., 241.219, 2.42, 0.4, 16.6, 20.859, "", 67.94}, 
 {"SEN", "Africa", "Senegal", "2020-05-28", 3253., 92., 39., 2., 194.279, 
  5.495, 2.329, 0.119, 39309., 991., 2.348, 0.059, 945., 0.056, 
  "tests performed", 72.22, 1.674393*^7, 82.328, 18.7, 3.008, 1.796, 2470.58, 
  38., 241.219, 2.42, 0.4, 16.6, 20.859, "", 67.94}, 
 {"SEN", "Africa", "Senegal", "2020-05-29", 3348., 95., 41., 2., 199.953, 
  5.674, 2.449, 0.119, 40545., 1236., 2.421, 0.074, 950., 0.057, 
  "tests performed", 72.22, 1.674393*^7, 82.328, 18.7, 3.008, 1.796, 2470.58, 
  38., 241.219, 2.42, 0.4, 16.6, 20.859, "", 67.94}, 
 {"SEN", "Africa", "Senegal", "2020-05-30", 3429., 81., 41., 0., 204.791, 
  4.838, 2.449, 0., 41915., 1370., 2.503, 0.082, 1013., 0.06, 
  "tests performed", 72.22, 1.674393*^7, 82.328, 18.7, 3.008, 1.796, 2470.58, 
  38., 241.219, 2.42, 0.4, 16.6, 20.859, "", 67.94}, 
 {"SEN", "Africa", "Senegal", "2020-05-31", 3535., 106., 42., 1., 211.121, 
  6.331, 2.508, 0.06, 42939., 1024., 2.564, 0.061, 1032., 0.062, 
  "tests performed", 72.22, 1.674393*^7, 82.328, 18.7, 3.008, 1.796, 2470.58, 
  38., 241.219, 2.42, 0.4, 16.6, 20.859, "", 67.94}, 
 {"SEN", "Africa", "Senegal", "2020-06-01", 3645., 110., 42., 0., 217.691, 
  6.57, 2.508, 0., 44759., 1820., 2.673, 0.109, 1136., 0.068, 
  "tests performed", 72.22, 1.674393*^7, 82.328, 18.7, 3.008, 1.796, 2470.58, 
  38., 241.219, 2.42, 0.4, 16.6, 20.859, "", 67.94}, 
 {"SEN", "Africa", "Senegal", "2020-06-02", 3739., 94., 42., 0., 223.305, 
  5.614, 2.508, 0., 46098., 1339., 2.753, 0.08, 1249., 0.075, 
  "tests performed", 72.22, 1.674393*^7, 82.328, 18.7, 3.008, 1.796, 2470.58, 
  38., 241.219, 2.42, 0.4, 16.6, 20.859, "", 67.94}, 
 {"SEN", "Africa", "Senegal", "2020-06-03", 3836., 97., 43., 1., 229.098, 
  5.793, 2.568, 0.06, 47647., 1549., 2.846, 0.093, 1333., 0.08, 
  "tests performed", 72.22, 1.674393*^7, 82.328, 18.7, 3.008, 1.796, 2470.58, 
  38., 241.219, 2.42, 0.4, 16.6, 20.859, "", 67.94}, 
 {"SEN", "Africa", "Senegal", "2020-06-04", 3932., 96., 45., 2., 234.831, 
  5.733, 2.688, 0.119, 48990., 1343., 2.926, 0.08, 1383., 0.083, 
  "tests performed", 72.22, 1.674393*^7, 82.328, 18.7, 3.008, 1.796, 2470.58, 
  38., 241.219, 2.42, 0.4, 16.6, 20.859, "", 67.94}, 
 {"SEN", "Africa", "Senegal", "2020-06-05", 4021., 89., 45., 0., 240.147, 
  5.315, 2.688, 0., 50690., 1700., 3.027, 0.102, 1449., 0.087, 
  "tests performed", 72.22, 1.674393*^7, 82.328, 18.7, 3.008, 1.796, 2470.58, 
  38., 241.219, 2.42, 0.4, 16.6, 20.859, "", 67.94}, 
 {"SEN", "Africa", "Senegal", "2020-06-06", 4155., 134., 45., 0., 248.15, 
  8.003, 2.688, 0., 51856., 1166., 3.097, 0.07, 1420., 0.085, 
  "tests performed", 72.22, 1.674393*^7, 82.328, 18.7, 3.008, 1.796, 2470.58, 
  38., 241.219, 2.42, 0.4, 16.6, 20.859, "", 67.94}, 
 {"SEN", "Africa", "Senegal", "2020-06-07", 4249., 94., 47., 2., 253.764, 
  5.614, 2.807, 0.119, 53122., 1266., 3.173, 0.076, 1455., 0.087, 
  "tests performed", 61.11, 1.674393*^7, 82.328, 18.7, 3.008, 1.796, 2470.58, 
  38., 241.219, 2.42, 0.4, 16.6, 20.859, "", 67.94}, 
 {"SEN", "Africa", "Senegal", "2020-06-08", 4328., 79., 49., 2., 258.482, 
  4.718, 2.926, 0.119, 54132., 1010., 3.233, 0.06, 1339., 0.08, 
  "tests performed", 61.11, 1.674393*^7, 82.328, 18.7, 3.008, 1.796, 2470.58, 
  38., 241.219, 2.42, 0.4, 16.6, 20.859, "", 67.94}, 
 {"SEN", "Africa", "Senegal", "2020-06-09", 4427., 99., 52., 3., 264.394, 
  5.913, 3.106, 0.179, 55534., 1402., 3.317, 0.084, 1348., 0.081, 
  "tests performed", 61.11, 1.674393*^7, 82.328, 18.7, 3.008, 1.796, 2470.58, 
  38., 241.219, 2.42, 0.4, 16.6, 20.859, "", 67.94}, 
 {"SEN", "Africa", "Senegal", "2020-06-10", 4516., 89., 52., 0., 269.71, 
  5.315, 3.106, 0., 56739., 1205., 3.389, 0.072, 1299., 0.078, 
  "tests performed", 61.11, 1.674393*^7, 82.328, 18.7, 3.008, 1.796, 2470.58, 
  38., 241.219, 2.42, 0.4, 16.6, 20.859, "", 67.94}, 
 {"SEN", "Africa", "Senegal", "2020-06-11", 4640., 124., 54., 2., 277.115, 
  7.406, 3.225, 0.119, 57903., 1164., 3.458, 0.07, 1273., 0.076, 
  "tests performed", 61.11, 1.674393*^7, 82.328, 18.7, 3.008, 1.796, 2470.58, 
  38., 241.219, 2.42, 0.4, 16.6, 20.859, "", 67.94}, 
 {"SEN", "Africa", "Senegal", "2020-06-12", 4759., 119., 56., 2., 284.222, 
  7.107, 3.344, 0.119, 58908., 1005., 3.518, 0.06, 1174., 0.07, 
  "tests performed", 61.11, 1.674393*^7, 82.328, 18.7, 3.008, 1.796, 2470.58, 
  38., 241.219, 2.42, 0.4, 16.6, 20.859, "", 67.94}, 
 {"SEN", "Africa", "Senegal", "2020-06-13", 4851., 92., 56., 0., 289.717, 
  5.495, 3.344, 0., 60286., 1378., 3.6, 0.082, 1204., 0.072, 
  "tests performed", 61.11, 1.674393*^7, 82.328, 18.7, 3.008, 1.796, 2470.58, 
  38., 241.219, 2.42, 0.4, 16.6, 20.859, "", 67.94}, 
 {"SEN", "Africa", "Senegal", "2020-06-14", 4996., 145., 60., 4., 298.377, 
  8.66, 3.583, 0.239, 61509., 1223., 3.674, 0.073, 1198., 0.072, 
  "tests performed", 61.11, 1.674393*^7, 82.328, 18.7, 3.008, 1.796, 2470.58, 
  38., 241.219, 2.42, 0.4, 16.6, 20.859, "", 67.94}, 
 {"SEN", "Africa", "Senegal", "2020-06-15", 5090., 94., 60., 0., 303.991, 
  5.614, 3.583, 0., 62763., 1254., 3.748, 0.075, 1233., 0.074, 
  "tests performed", 61.11, 1.674393*^7, 82.328, 18.7, 3.008, 1.796, 2470.58, 
  38., 241.219, 2.42, 0.4, 16.6, 20.859, "", 67.94}, 
 {"SEN", "Africa", "Senegal", "2020-06-16", 5173., 83., 64., 4., 308.948, 
  4.957, 3.822, 0.239, 63762., 999., 3.808, 0.06, 1175., 0.07, 
  "tests performed", 61.11, 1.674393*^7, 82.328, 18.7, 3.008, 1.796, 2470.58, 
  38., 241.219, 2.42, 0.4, 16.6, 20.859, "", 67.94}, 
 {"SEN", "Africa", "Senegal", "2020-06-17", 5247., 74., 70., 6., 313.367, 
  4.42, 4.181, 0.358, 64732., 970., 3.866, 0.058, 1142., 0.068, 
  "tests performed", 61.11, 1.674393*^7, 82.328, 18.7, 3.008, 1.796, 2470.58, 
  38., 241.219, 2.42, 0.4, 16.6, 20.859, "", 67.94}, 
 {"SEN", "Africa", "Senegal", "2020-06-18", 5369., 122., 73., 3., 320.654, 
  7.286, 4.36, 0.179, 66138., 1406., 3.95, 0.084, 1176., 0.07, 
  "tests performed", 61.11, 1.674393*^7, 82.328, 18.7, 3.008, 1.796, 2470.58, 
  38., 241.219, 2.42, 0.4, 16.6, 20.859, "", 67.94}, 
 {"SEN", "Africa", "Senegal", "2020-06-19", 5475., 106., 76., 3., 326.984, 
  6.331, 4.539, 0.179, 67755., 1617., 4.047, 0.097, 1264., 0.075, 
  "tests performed", 61.11, 1.674393*^7, 82.328, 18.7, 3.008, 1.796, 2470.58, 
  38., 241.219, 2.42, 0.4, 16.6, 20.859, "", 67.94}, 
 {"SEN", "Africa", "Senegal", "2020-06-20", 5639., 164., 79., 3., 336.779, 
  9.795, 4.718, 0.179, 69002., 1247., 4.121, 0.074, 1245., 0.074, 
  "tests performed", 61.11, 1.674393*^7, 82.328, 18.7, 3.008, 1.796, 2470.58, 
  38., 241.219, 2.42, 0.4, 16.6, 20.859, "", 67.94}, 
 {"SEN", "Africa", "Senegal", "2020-06-21", 5738., 99., 82., 3., 342.691, 
  5.913, 4.897, 0.179, 69980., 978., 4.179, 0.058, 1210., 0.072, 
  "tests performed", 61.11, 1.674393*^7, 82.328, 18.7, 3.008, 1.796, 2470.58, 
  38., 241.219, 2.42, 0.4, 16.6, 20.859, "", 67.94}, 
 {"SEN", "Africa", "Senegal", "2020-06-22", 5888., 150., 84., 2., 351.65, 
  8.958, 5.017, 0.119, 71020., 1040., 4.242, 0.062, 1180., 0.07, 
  "tests performed", 61.11, 1.674393*^7, 82.328, 18.7, 3.008, 1.796, 2470.58, 
  38., 241.219, 2.42, 0.4, 16.6, 20.859, "", 67.94}, 
 {"SEN", "Africa", "Senegal", "2020-06-23", 5970., 82., 86., 2., 356.547, 
  4.897, 5.136, 0.119, 72065., 1045., 4.304, 0.062, 1186., 0.071, 
  "tests performed", 61.11, 1.674393*^7, 82.328, 18.7, 3.008, 1.796, 2470.58, 
  38., 241.219, 2.42, 0.4, 16.6, 20.859, "", 67.94}, 
 {"SEN", "Africa", "Senegal", "2020-06-24", 6034., 64., 89., 3., 360.369, 
  3.822, 5.315, 0.179, 73052., 987., 4.363, 0.059, 1189., 0.071, 
  "tests performed", 61.11, 1.674393*^7, 82.328, 18.7, 3.008, 1.796, 2470.58, 
  38., 241.219, 2.42, 0.4, 16.6, 20.859, "", 67.94}, 
 {"SEN", "Africa", "Senegal", "2020-06-25", 6129., 95., 93., 4., 366.043, 
  5.674, 5.554, 0.239, 74037., 985., 4.422, 0.059, 1128., 0.067, 
  "tests performed", 57.41, 1.674393*^7, 82.328, 18.7, 3.008, 1.796, 2470.58, 
  38., 241.219, 2.42, 0.4, 16.6, 20.859, "", 67.94}, 
 {"SEN", "Africa", "Senegal", "2020-06-26", 6233., 104., 94., 1., 372.254, 
  6.211, 5.614, 0.06, 75094., 1057., 4.485, 0.063, 1048., 0.063, 
  "tests performed", 57.41, 1.674393*^7, 82.328, 18.7, 3.008, 1.796, 2470.58, 
  38., 241.219, 2.42, 0.4, 16.6, 20.859, "", 67.94}, 
 {"SEN", "Africa", "Senegal", "2020-06-27", 6354., 121., 98., 4., 379.481, 
  7.226, 5.853, 0.239, 76103., 1009., 4.545, 0.06, 1014., 0.061, 
  "tests performed", 57.41, 1.674393*^7, 82.328, 18.7, 3.008, 1.796, 2470.58, 
  38., 241.219, 2.42, 0.4, 16.6, 20.859, "", 67.94}, 
 {"SEN", "Africa", "Senegal", "2020-06-28", 6459., 105., 102., 4., 385.752, 
  6.271, 6.092, 0.239, 77282., 1179., 4.616, 0.07, 1043., 0.062, 
  "tests performed", 57.41, 1.674393*^7, 82.328, 18.7, 3.008, 1.796, 2470.58, 
  38., 241.219, 2.42, 0.4, 16.6, 20.859, "", 67.94}, 
 {"SEN", "Africa", "Senegal", "2020-06-29", 6586., 127., 105., 3., 393.337, 
  7.585, 6.271, 0.179, 78238., 956., 4.673, 0.057, 1031., 0.062, 
  "tests performed", 57.41, 1.674393*^7, 82.328, 18.7, 3.008, 1.796, 2470.58, 
  38., 241.219, 2.42, 0.4, 16.6, 20.859, "", 67.94}, 
 {"SEN", "Africa", "Senegal", "2020-06-30", 6698., 112., 108., 3., 400.026, 
  6.689, 6.45, 0.179, 79512., 1274., 4.749, 0.076, 1064., 0.064, 
  "tests performed", 46.3, 1.674393*^7, 82.328, 18.7, 3.008, 1.796, 2470.58, 
  38., 241.219, 2.42, 0.4, 16.6, 20.859, "", 67.94}, 
 {"SEN", "Africa", "Senegal", "2020-07-01", 6793., 95., 112., 4., 405.699, 
  5.674, 6.689, 0.239, 80419., 907., 4.803, 0.054, 1052., 0.063, 
  "tests performed", 46.3, 1.674393*^7, 82.328, 18.7, 3.008, 1.796, 2470.58, 
  38., 241.219, 2.42, 0.4, 16.6, 20.859, "", 67.94}, 
 {"SEN", "Africa", "Senegal", "2020-07-02", 6925., 132., 116., 4., 413.583, 
  7.883, 6.928, 0.239, 81579., 1160., 4.872, 0.069, 1077., 0.064, 
  "tests performed", 46.3, 1.674393*^7, 82.328, 18.7, 3.008, 1.796, 2470.58, 
  38., 241.219, 2.42, 0.4, 16.6, 20.859, "", 67.94}, 
 {"SEN", "Africa", "Senegal", "2020-07-03", 7054., 129., 121., 5., 421.287, 
  7.704, 7.226, 0.299, 82657., 1078., 4.937, 0.064, 1080., 0.065, 
  "tests performed", 46.3, 1.674393*^7, 82.328, 18.7, 3.008, 1.796, 2470.58, 
  38., 241.219, 2.42, 0.4, 16.6, 20.859, "", 67.94}, 
 {"SEN", "Africa", "Senegal", "2020-07-04", 7164., 110., 125., 4., 427.857, 
  6.57, 7.465, 0.239, 83616., 959., 4.994, 0.057, 1073., 0.064, 
  "tests performed", 46.3, 1.674393*^7, 82.328, 18.7, 3.008, 1.796, 2470.58, 
  38., 241.219, 2.42, 0.4, 16.6, 20.859, "", 67.94}, 
 {"SEN", "Africa", "Senegal", "2020-07-05", 7272., 108., 129., 4., 434.307, 
  6.45, 7.704, 0.239, 84372., 756., 5.039, 0.045, 1013., 0.06, 
  "tests performed", 46.3, 1.674393*^7, 82.328, 18.7, 3.008, 1.796, 2470.58, 
  38., 241.219, 2.42, 0.4, 16.6, 20.859, "", 67.94}, 
 {"SEN", "Africa", "Senegal", "2020-07-06", 7400., 128., 133., 4., 441.951, 
  7.645, 7.943, 0.239, 85210., 838., 5.089, 0.05, 996., 0.059, 
  "tests performed", 46.3, 1.674393*^7, 82.328, 18.7, 3.008, 1.796, 2470.58, 
  38., 241.219, 2.42, 0.4, 16.6, 20.859, "", 67.94}, 
 {"SEN", "Africa", "Senegal", "2020-07-07", 7478., 78., 136., 3., 446.61, 
  4.658, 8.122, 0.179, "", "", "", "", "", "", "", "", 1.674393*^7, 82.328, 
  18.7, 3.008, 1.796, 2470.58, 38., 241.219, 2.42, 0.4, 16.6, 20.859, "", 
  67.94}, {"SEN", "Africa", "Senegal", "2020-07-08", 7547., 69., 137., 1., 
  450.731, 4.121, 8.182, 0.06, "", "", "", "", "", "", "", "", 1.674393*^7, 
  82.328, 18.7, 3.008, 1.796, 2470.58, 38., 241.219, 2.42, 0.4, 16.6, 20.859, 
  "", 67.94}, {"SRB", "Europe", "Serbia", "2020-02-26", "", "", "", "", "", 
  "", "", "", 16., "", 0.002, "", "", "", "people tested", 13.89, 
  6.804596*^6, 80.291, 41.2, 17.366, "", 14048.881, "", 439.415, 10.08, 37.7, 
  40.2, 97.719, 5.609, 76.}, {"SRB", "Europe", "Serbia", "2020-02-27", "", 
  "", "", "", "", "", "", "", 25., 9., 0.004, 0.001, "", "", "people tested", 
  13.89, 6.804596*^6, 80.291, 41.2, 17.366, "", 14048.881, "", 439.415, 
  10.08, 37.7, 40.2, 97.719, 5.609, 76.}, {"SRB", "Europe", "Serbia", 
  "2020-02-28", "", "", "", "", "", "", "", "", 30., 5., 0.004, 0.001, "", 
  "", "people tested", 13.89, 6.804596*^6, 80.291, 41.2, 17.366, "", 
  14048.881, "", 439.415, 10.08, 37.7, 40.2, 97.719, 5.609, 76.}, 
 {"SRB", "Europe", "Serbia", "2020-02-29", "", "", "", "", "", "", "", "", 
  33., 3., 0.005, 0., "", "", "people tested", 13.89, 6.804596*^6, 80.291, 
  41.2, 17.366, "", 14048.881, "", 439.415, 10.08, 37.7, 40.2, 97.719, 5.609, 
  76.}, {"SRB", "Europe", "Serbia", "2020-03-01", "", "", "", "", "", "", "", 
  "", 36., 3., 0.005, 0., "", "", "people tested", 13.89, 6.804596*^6, 
  80.291, 41.2, 17.366, "", 14048.881, "", 439.415, 10.08, 37.7, 40.2, 
  97.719, 5.609, 76.}, {"SRB", "Europe", "Serbia", "2020-03-02", "", "", "", 
  "", "", "", "", "", 45., 9., 0.007, 0.001, "", "", "people tested", 13.89, 
  6.804596*^6, 80.291, 41.2, 17.366, "", 14048.881, "", 439.415, 10.08, 37.7, 
  40.2, 97.719, 5.609, 76.}, {"SRB", "Europe", "Serbia", "2020-03-03", "", 
  "", "", "", "", "", "", "", 46., 1., 0.007, 0., "", "", "people tested", 
  13.89, 6.804596*^6, 80.291, 41.2, 17.366, "", 14048.881, "", 439.415, 
  10.08, 37.7, 40.2, 97.719, 5.609, 76.}, {"SRB", "Europe", "Serbia", 
  "2020-03-04", "", "", "", "", "", "", "", "", 50., 4., 0.007, 0.001, 5., 
  0.001, "people tested", 13.89, 6.804596*^6, 80.291, 41.2, 17.366, "", 
  14048.881, "", 439.415, 10.08, 37.7, 40.2, 97.719, 5.609, 76.}, 
 {"SRB", "Europe", "Serbia", "2020-03-05", "", "", "", "", "", "", "", "", 
  "", "", "", "", 5., 0.001, "people tested", 13.89, 6.804596*^6, 80.291, 
  41.2, 17.366, "", 14048.881, "", 439.415, 10.08, 37.7, 40.2, 97.719, 5.609, 
  76.}, {"SRB", "Europe", "Serbia", "2020-03-06", "", "", "", "", "", "", "", 
  "", 67., "", 0.01, "", 5., 0.001, "people tested", 13.89, 6.804596*^6, 
  80.291, 41.2, 17.366, "", 14048.881, "", 439.415, 10.08, 37.7, 40.2, 
  97.719, 5.609, 76.}, {"SRB", "Europe", "Serbia", "2020-03-07", 1., 1., 0., 
  0., 0.147, 0.147, 0., 0., 91., 24., 0.013, 0.004, 8., 0.001, 
  "people tested", 13.89, 6.804596*^6, 80.291, 41.2, 17.366, "", 14048.881, 
  "", 439.415, 10.08, 37.7, 40.2, 97.719, 5.609, 76.}, 
 {"SRB", "Europe", "Serbia", "2020-03-08", "", "", "", "", "", "", "", "", 
  94., 3., 0.014, 0., 8., 0.001, "people tested", 13.89, 6.804596*^6, 80.291, 
  41.2, 17.366, "", 14048.881, "", 439.415, 10.08, 37.7, 40.2, 97.719, 5.609, 
  76.}, {"SRB", "Europe", "Serbia", "2020-03-09", "", "", "", "", "", "", "", 
  "", 101., 7., 0.015, 0.001, 8., 0.001, "people tested", 13.89, 6.804596*^6, 
  80.291, 41.2, 17.366, "", 14048.881, "", 439.415, 10.08, 37.7, 40.2, 
  97.719, 5.609, 76.}, {"SRB", "Europe", "Serbia", "2020-03-10", "", "", "", 
  "", "", "", "", "", 117., 16., 0.017, 0.002, 10., 0.001, "people tested", 
  13.89, 6.804596*^6, 80.291, 41.2, 17.366, "", 14048.881, "", 439.415, 
  10.08, 37.7, 40.2, 97.719, 5.609, 76.}, {"SRB", "Europe", "Serbia", 
  "2020-03-11", 5., 4., 0., 0., 0.735, 0.588, 0., 0., 151., 34., 0.022, 
  0.005, 14., 0.002, "people tested", 25., 6.804596*^6, 80.291, 41.2, 17.366, 
  "", 14048.881, "", 439.415, 10.08, 37.7, 40.2, 97.719, 5.609, 76.}, 
 {"SRB", "Europe", "Serbia", "2020-03-12", 18., 13., 0., 0., 2.645, 1.91, 0., 
  0., 185., 34., 0.027, 0.005, 18., 0.003, "people tested", 25., 6.804596*^6, 
  80.291, 41.2, 17.366, "", 14048.881, "", 439.415, 10.08, 37.7, 40.2, 
  97.719, 5.609, 76.}, {"SRB", "Europe", "Serbia", "2020-03-13", 24., 6., 0., 
  0., 3.527, 0.882, 0., 0., 239., 54., 0.035, 0.008, 25., 0.004, 
  "people tested", 25., 6.804596*^6, 80.291, 41.2, 17.366, "", 14048.881, "", 
  439.415, 10.08, 37.7, 40.2, 97.719, 5.609, 76.}, 
 {"SRB", "Europe", "Serbia", "2020-03-14", 41., 17., 0., 0., 6.025, 2.498, 
  0., 0., 268., 29., 0.039, 0.004, 25., 0.004, "people tested", 25., 
  6.804596*^6, 80.291, 41.2, 17.366, "", 14048.881, "", 439.415, 10.08, 37.7, 
  40.2, 97.719, 5.609, 76.}, {"SRB", "Europe", "Serbia", "2020-03-15", 46., 
  5., 0., 0., 6.76, 0.735, 0., 0., 283., 15., 0.042, 0.002, 27., 0.004, 
  "people tested", 49.07, 6.804596*^6, 80.291, 41.2, 17.366, "", 14048.881, 
  "", 439.415, 10.08, 37.7, 40.2, 97.719, 5.609, 76.}, 
 {"SRB", "Europe", "Serbia", "2020-03-16", 55., 9., 0., 0., 8.083, 1.323, 0., 
  0., 316., 33., 0.046, 0.005, 31., 0.005, "people tested", 66.67, 
  6.804596*^6, 80.291, 41.2, 17.366, "", 14048.881, "", 439.415, 10.08, 37.7, 
  40.2, 97.719, 5.609, 76.}, {"SRB", "Europe", "Serbia", "2020-03-17", 57., 
  2., 0., 0., 8.377, 0.294, 0., 0., 374., 58., 0.055, 0.009, 37., 0.005, 
  "people tested", 66.67, 6.804596*^6, 80.291, 41.2, 17.366, "", 14048.881, 
  "", 439.415, 10.08, 37.7, 40.2, 97.719, 5.609, 76.}, 
 {"SRB", "Europe", "Serbia", "2020-03-18", 72., 15., 0., 0., 10.581, 2.204, 
  0., 0., 440., 66., 0.065, 0.01, 41., 0.006, "people tested", 81.48, 
  6.804596*^6, 80.291, 41.2, 17.366, "", 14048.881, "", 439.415, 10.08, 37.7, 
  40.2, 97.719, 5.609, 76.}, {"SRB", "Europe", "Serbia", "2020-03-19", 94., 
  22., 0., 0., 13.814, 3.233, 0., 0., 506., 66., 0.074, 0.01, 46., 0.007, 
  "people tested", 81.48, 6.804596*^6, 80.291, 41.2, 17.366, "", 14048.881, 
  "", 439.415, 10.08, 37.7, 40.2, 97.719, 5.609, 76.}, 
 {"SRB", "Europe", "Serbia", "2020-03-20", 126., 32., 0., 0., 18.517, 4.703, 
  0., 0., 585., 79., 0.086, 0.012, 49., 0.007, "people tested", 81.48, 
  6.804596*^6, 80.291, 41.2, 17.366, "", 14048.881, "", 439.415, 10.08, 37.7, 
  40.2, 97.719, 5.609, 76.}, {"SRB", "Europe", "Serbia", "2020-03-21", 135., 
  9., 1., 1., 19.84, 1.323, 0.147, 0.147, 672., 87., 0.099, 0.013, 58., 
  0.009, "people tested", 100., 6.804596*^6, 80.291, 41.2, 17.366, "", 
  14048.881, "", 439.415, 10.08, 37.7, 40.2, 97.719, 5.609, 76.}, 
 {"SRB", "Europe", "Serbia", "2020-03-22", 149., 14., 1., 0., 21.897, 2.057, 
  0.147, 0., 761., 89., 0.112, 0.013, 68., 0.01, "people tested", 100., 
  6.804596*^6, 80.291, 41.2, 17.366, "", 14048.881, "", 439.415, 10.08, 37.7, 
  40.2, 97.719, 5.609, 76.}, {"SRB", "Europe", "Serbia", "2020-03-23", 188., 
  39., 1., 0., 27.628, 5.731, 0.147, 0., 822., 61., 0.121, 0.009, 72., 0.011, 
  "people tested", 100., 6.804596*^6, 80.291, 41.2, 17.366, "", 14048.881, 
  "", 439.415, 10.08, 37.7, 40.2, 97.719, 5.609, 76.}, 
 {"SRB", "Europe", "Serbia", "2020-03-24", 222., 34., 1., 0., 32.625, 4.997, 
  0.147, 0., 916., 94., 0.135, 0.014, 77., 0.011, "people tested", 100., 
  6.804596*^6, 80.291, 41.2, 17.366, "", 14048.881, "", 439.415, 10.08, 37.7, 
  40.2, 97.719, 5.609, 76.}, {"SRB", "Europe", "Serbia", "2020-03-25", 249., 
  27., 1., 0., 36.593, 3.968, 0.147, 0., 1161., 245., 0.171, 0.036, 103., 
  0.015, "people tested", 100., 6.804596*^6, 80.291, 41.2, 17.366, "", 
  14048.881, "", 439.415, 10.08, 37.7, 40.2, 97.719, 5.609, 76.}, 
 {"SRB", "Europe", "Serbia", "2020-03-26", 303., 54., 2., 1., 44.529, 7.936, 
  0.294, 0.147, 1456., 295., 0.214, 0.043, 136., 0.02, "people tested", 100., 
  6.804596*^6, 80.291, 41.2, 17.366, "", 14048.881, "", 439.415, 10.08, 37.7, 
  40.2, 97.719, 5.609, 76.}, {"SRB", "Europe", "Serbia", "2020-03-27", 384., 
  81., 3., 1., 56.432, 11.904, 0.441, 0.147, 1715., 259., 0.252, 0.038, 161., 
  0.024, "people tested", 100., 6.804596*^6, 80.291, 41.2, 17.366, "", 
  14048.881, "", 439.415, 10.08, 37.7, 40.2, 97.719, 5.609, 76.}, 
 {"SRB", "Europe", "Serbia", "2020-03-28", 457., 73., 6., 3., 67.16, 10.728, 
  0.882, 0.441, 2086., 371., 0.307, 0.055, 202., 0.03, "people tested", 100., 
  6.804596*^6, 80.291, 41.2, 17.366, "", 14048.881, "", 439.415, 10.08, 37.7, 
  40.2, 97.719, 5.609, 76.}, {"SRB", "Europe", "Serbia", "2020-03-29", 659., 
  202., 10., 4., 96.846, 29.686, 1.47, 0.588, 2462., 376., 0.362, 0.055, 
  243., 0.036, "people tested", 100., 6.804596*^6, 80.291, 41.2, 17.366, "", 
  14048.881, "", 439.415, 10.08, 37.7, 40.2, 97.719, 5.609, 76.}, 
 {"SRB", "Europe", "Serbia", "2020-03-30", 741., 82., 13., 3., 108.897, 
  12.051, 1.91, 0.441, 3084., 622., 0.453, 0.091, 323., 0.047, 
  "people tested", 100., 6.804596*^6, 80.291, 41.2, 17.366, "", 14048.881, 
  "", 439.415, 10.08, 37.7, 40.2, 97.719, 5.609, 76.}, 
 {"SRB", "Europe", "Serbia", "2020-03-31", 741., 0., 13., 0., 108.897, 0., 
  1.91, 0., 3561., 477., 0.523, 0.07, 378., 0.056, "people tested", 100., 
  6.804596*^6, 80.291, 41.2, 17.366, "", 14048.881, "", 439.415, 10.08, 37.7, 
  40.2, 97.719, 5.609, 76.}, {"SRB", "Europe", "Serbia", "2020-04-01", 900., 
  159., 23., 10., 132.264, 23.367, 3.38, 1.47, 4371., 810., 0.642, 0.119, 
  459., 0.067, "people tested", 100., 6.804596*^6, 80.291, 41.2, 17.366, "", 
  14048.881, "", 439.415, 10.08, 37.7, 40.2, 97.719, 5.609, 76.}, 
 {"SRB", "Europe", "Serbia", "2020-04-02", 1060., 160., 23., 0., 155.777, 
  23.514, 3.38, 0., 5008., 637., 0.736, 0.094, 507., 0.075, "people tested", 
  100., 6.804596*^6, 80.291, 41.2, 17.366, "", 14048.881, "", 439.415, 10.08, 
  37.7, 40.2, 97.719, 5.609, 76.}, {"SRB", "Europe", "Serbia", "2020-04-03", 
  1171., 111., 31., 8., 172.09, 16.313, 4.556, 1.176, 5756., 748., 0.846, 
  0.11, 577., 0.085, "people tested", 100., 6.804596*^6, 80.291, 41.2, 
  17.366, "", 14048.881, "", 439.415, 10.08, 37.7, 40.2, 97.719, 5.609, 76.}, 
 {"SRB", "Europe", "Serbia", "2020-04-04", 1476., 305., 39., 8., 216.912, 
  44.823, 5.731, 1.176, 6401., 645., 0.941, 0.095, 616., 0.091, 
  "people tested", 100., 6.804596*^6, 80.291, 41.2, 17.366, "", 14048.881, 
  "", 439.415, 10.08, 37.7, 40.2, 97.719, 5.609, 76.}, 
 {"SRB", "Europe", "Serbia", "2020-04-05", 1624., 148., 44., 5., 238.662, 
  21.75, 6.466, 0.735, 7360., 959., 1.082, 0.141, 700., 0.103, 
  "people tested", 100., 6.804596*^6, 80.291, 41.2, 17.366, "", 14048.881, 
  "", 439.415, 10.08, 37.7, 40.2, 97.719, 5.609, 76.}, 
 {"SRB", "Europe", "Serbia", "2020-04-06", 1908., 284., 51., 7., 280.399, 
  41.736, 7.495, 1.029, 8552., 1192., 1.257, 0.175, 781., 0.115, 
  "people tested", 100., 6.804596*^6, 80.291, 41.2, 17.366, "", 14048.881, 
  "", 439.415, 10.08, 37.7, 40.2, 97.719, 5.609, 76.}, 
 {"SRB", "Europe", "Serbia", "2020-04-07", 2200., 292., 58., 7., 323.311, 
  42.912, 8.524, 1.029, 9626., 1074., 1.415, 0.158, 866., 0.127, 
  "people tested", 100., 6.804596*^6, 80.291, 41.2, 17.366, "", 14048.881, 
  "", 439.415, 10.08, 37.7, 40.2, 97.719, 5.609, 76.}, 
 {"SRB", "Europe", "Serbia", "2020-04-08", 2447., 247., 61., 3., 359.61, 
  36.299, 8.965, 0.441, 10761., 1135., 1.581, 0.167, 913., 0.134, 
  "people tested", 100., 6.804596*^6, 80.291, 41.2, 17.366, "", 14048.881, 
  "", 439.415, 10.08, 37.7, 40.2, 97.719, 5.609, 76.}, 
 {"SRB", "Europe", "Serbia", "2020-04-09", 2666., 219., 65., 4., 391.794, 
  32.184, 9.552, 0.588, 12347., 1586., 1.815, 0.233, 1048., 0.154, 
  "people tested", 100., 6.804596*^6, 80.291, 41.2, 17.366, "", 14048.881, 
  "", 439.415, 10.08, 37.7, 40.2, 97.719, 5.609, 76.}, 
 {"SRB", "Europe", "Serbia", "2020-04-10", 2867., 201., 66., 1., 421.333, 
  29.539, 9.699, 0.147, 14240., 1893., 2.093, 0.278, 1212., 0.178, 
  "people tested", 100., 6.804596*^6, 80.291, 41.2, 17.366, "", 14048.881, 
  "", 439.415, 10.08, 37.7, 40.2, 97.719, 5.609, 76.}, 
 {"SRB", "Europe", "Serbia", "2020-04-11", 3105., 238., 71., 5., 456.309, 
  34.976, 10.434, 0.735, 16399., 2159., 2.41, 0.317, 1428., 0.21, 
  "people tested", 100., 6.804596*^6, 80.291, 41.2, 17.366, "", 14048.881, 
  "", 439.415, 10.08, 37.7, 40.2, 97.719, 5.609, 76.}, 
 {"SRB", "Europe", "Serbia", "2020-04-12", 3380., 275., 74., 3., 496.723, 
  40.414, 10.875, 0.441, 18312., 1913., 2.691, 0.281, 1565., 0.23, 
  "people tested", 100., 6.804596*^6, 80.291, 41.2, 17.366, "", 14048.881, 
  "", 439.415, 10.08, 37.7, 40.2, 97.719, 5.609, 76.}, 
 {"SRB", "Europe", "Serbia", "2020-04-13", 3630., 250., 80., 6., 533.463, 
  36.74, 11.757, 0.882, 20958., 2646., 3.08, 0.389, 1772., 0.26, 
  "people tested", 100., 6.804596*^6, 80.291, 41.2, 17.366, "", 14048.881, 
  "", 439.415, 10.08, 37.7, 40.2, 97.719, 5.609, 76.}, 
 {"SRB", "Europe", "Serbia", "2020-04-14", 4054., 424., 85., 5., 595.774, 
  62.311, 12.492, 0.735, 23398., 2440., 3.439, 0.359, 1967., 0.289, 
  "people tested", 100., 6.804596*^6, 80.291, 41.2, 17.366, "", 14048.881, 
  "", 439.415, 10.08, 37.7, 40.2, 97.719, 5.609, 76.}, 
 {"SRB", "Europe", "Serbia", "2020-04-15", 4465., 411., 94., 9., 656.174, 
  60.4, 13.814, 1.323, 26278., 2880., 3.862, 0.423, 2217., 0.326, 
  "people tested", 100., 6.804596*^6, 80.291, 41.2, 17.366, "", 14048.881, 
  "", 439.415, 10.08, 37.7, 40.2, 97.719, 5.609, 76.}, 
 {"SRB", "Europe", "Serbia", "2020-04-16", 4873., 408., 99., 5., 716.134, 
  59.959, 14.549, 0.735, 29472., 3194., 4.331, 0.469, 2446., 0.359, 
  "people tested", 100., 6.804596*^6, 80.291, 41.2, 17.366, "", 14048.881, 
  "", 439.415, 10.08, 37.7, 40.2, 97.719, 5.609, 76.}, 
 {"SRB", "Europe", "Serbia", "2020-04-17", 5318., 445., 103., 4., 781.531, 
  65.397, 15.137, 0.588, 32566., 3094., 4.786, 0.455, 2618., 0.385, 
  "people tested", 100., 6.804596*^6, 80.291, 41.2, 17.366, "", 14048.881, 
  "", 439.415, 10.08, 37.7, 40.2, 97.719, 5.609, 76.}, 
 {"SRB", "Europe", "Serbia", "2020-04-18", 5690., 372., 110., 7., 836.2, 
  54.669, 16.166, 1.029, 36028., 3462., 5.295, 0.509, 2804., 0.412, 
  "people tested", 100., 6.804596*^6, 80.291, 41.2, 17.366, "", 14048.881, 
  "", 439.415, 10.08, 37.7, 40.2, 97.719, 5.609, 76.}, 
 {"SRB", "Europe", "Serbia", "2020-04-19", 5994., 304., 117., 7., 880.875, 
  44.676, 17.194, 1.029, 38701., 2673., 5.687, 0.393, 2913., 0.428, 
  "people tested", 100., 6.804596*^6, 80.291, 41.2, 17.366, "", 14048.881, 
  "", 439.415, 10.08, 37.7, 40.2, 97.719, 5.609, 76.}, 
 {"SRB", "Europe", "Serbia", "2020-04-20", 6318., 324., 122., 5., 928.49, 
  47.615, 17.929, 0.735, 41812., 3111., 6.145, 0.457, 2979., 0.438, 
  "people tested", 100., 6.804596*^6, 80.291, 41.2, 17.366, "", 14048.881, 
  "", 439.415, 10.08, 37.7, 40.2, 97.719, 5.609, 76.}, 
 {"SRB", "Europe", "Serbia", "2020-04-21", 6630., 312., 125., 3., 974.341, 
  45.851, 18.37, 0.441, 45355., 3543., 6.665, 0.521, 3137., 0.461, 
  "people tested", 96.3, 6.804596*^6, 80.291, 41.2, 17.366, "", 14048.881, 
  "", 439.415, 10.08, 37.7, 40.2, 97.719, 5.609, 76.}, 
 {"SRB", "Europe", "Serbia", "2020-04-22", 6890., 260., 125., 0., 1012.551, 
  38.209, 18.37, 0., 48636., 3281., 7.148, 0.482, 3194., 0.469, 
  "people tested", 96.3, 6.804596*^6, 80.291, 41.2, 17.366, "", 14048.881, 
  "", 439.415, 10.08, 37.7, 40.2, 97.719, 5.609, 76.}, 
 {"SRB", "Europe", "Serbia", "2020-04-23", 7114., 224., 134., 9., 1045.47, 
  32.919, 19.693, 1.323, 51324., 2688., 7.543, 0.395, 3122., 0.459, 
  "people tested", 96.3, 6.804596*^6, 80.291, 41.2, 17.366, "", 14048.881, 
  "", 439.415, 10.08, 37.7, 40.2, 97.719, 5.609, 76.}, 
 {"SRB", "Europe", "Serbia", "2020-04-24", 7276., 162., 139., 5., 1069.277, 
  23.807, 20.427, 0.735, 54887., 3563., 8.066, 0.524, 3189., 0.469, 
  "people tested", 96.3, 6.804596*^6, 80.291, 41.2, 17.366, "", 14048.881, 
  "", 439.415, 10.08, 37.7, 40.2, 97.719, 5.609, 76.}, 
 {"SRB", "Europe", "Serbia", "2020-04-25", 7483., 207., 144., 5., 1099.698, 
  30.421, 21.162, 0.735, 59938., 5051., 8.808, 0.742, 3416., 0.502, 
  "people tested", 96.3, 6.804596*^6, 80.291, 41.2, 17.366, "", 14048.881, 
  "", 439.415, 10.08, 37.7, 40.2, 97.719, 5.609, 76.}, 
 {"SRB", "Europe", "Serbia", "2020-04-26", 7779., 296., 151., 7., 1143.198, 
  43.5, 22.191, 1.029, 64303., 4365., 9.45, 0.641, 3657., 0.537, 
  "people tested", 96.3, 6.804596*^6, 80.291, 41.2, 17.366, "", 14048.881, 
  "", 439.415, 10.08, 37.7, 40.2, 97.719, 5.609, 76.}, 
 {"SRB", "Europe", "Serbia", "2020-04-27", 8042., 263., 156., 5., 1181.848, 
  38.65, 22.926, 0.735, 67917., 3614., 9.981, 0.531, 3729., 0.548, 
  "people tested", 93.52, 6.804596*^6, 80.291, 41.2, 17.366, "", 14048.881, 
  "", 439.415, 10.08, 37.7, 40.2, 97.719, 5.609, 76.}, 
 {"SRB", "Europe", "Serbia", "2020-04-28", 8275., 233., 162., 6., 1216.09, 
  34.242, 23.807, 0.882, 73363., 5446., 10.781, 0.8, 4001., 0.588, 
  "people tested", 93.52, 6.804596*^6, 80.291, 41.2, 17.366, "", 14048.881, 
  "", 439.415, 10.08, 37.7, 40.2, 97.719, 5.609, 76.}, 
 {"SRB", "Europe", "Serbia", "2020-04-29", 8497., 222., 168., 6., 1248.715, 
  32.625, 24.689, 0.882, 78942., 5579., 11.601, 0.82, 4329., 0.636, 
  "people tested", 93.52, 6.804596*^6, 80.291, 41.2, 17.366, "", 14048.881, 
  "", 439.415, 10.08, 37.7, 40.2, 97.719, 5.609, 76.}, 
 {"SRB", "Europe", "Serbia", "2020-04-30", 8724., 227., 173., 5., 1282.075, 
  33.36, 25.424, 0.735, 85645., 6703., 12.586, 0.985, 4903., 0.721, 
  "people tested", 96.3, 6.804596*^6, 80.291, 41.2, 17.366, "", 14048.881, 
  "", 439.415, 10.08, 37.7, 40.2, 97.719, 5.609, 76.}, 
 {"SRB", "Europe", "Serbia", "2020-05-01", 9009., 285., 179., 6., 1323.958, 
  41.883, 26.306, 0.882, 91551., 5906., 13.454, 0.868, 5238., 0.77, 
  "people tested", 96.3, 6.804596*^6, 80.291, 41.2, 17.366, "", 14048.881, 
  "", 439.415, 10.08, 37.7, 40.2, 97.719, 5.609, 76.}, 
 {"SRB", "Europe", "Serbia", "2020-05-02", 9205., 196., 185., 6., 1352.762, 
  28.804, 27.188, 0.882, 96637., 5086., 14.202, 0.747, 5243., 0.771, 
  "people tested", 96.3, 6.804596*^6, 80.291, 41.2, 17.366, "", 14048.881, 
  "", 439.415, 10.08, 37.7, 40.2, 97.719, 5.609, 76.}, 
 {"SRB", "Europe", "Serbia", "2020-05-03", 9362., 157., 189., 4., 1375.835, 
  23.073, 27.775, 0.588, 101911., 5274., 14.977, 0.775, 5373., 0.79, 
  "people tested", 96.3, 6.804596*^6, 80.291, 41.2, 17.366, "", 14048.881, 
  "", 439.415, 10.08, 37.7, 40.2, 97.719, 5.609, 76.}, 
 {"SRB", "Europe", "Serbia", "2020-05-04", 9464., 102., 193., 4., 1390.825, 
  14.99, 28.363, 0.588, 106461., 4550., 15.645, 0.669, 5506., 0.809, 
  "people tested", 96.3, 6.804596*^6, 80.291, 41.2, 17.366, "", 14048.881, 
  "", 439.415, 10.08, 37.7, 40.2, 97.719, 5.609, 76.}, 
 {"SRB", "Europe", "Serbia", "2020-05-05", 9557., 93., 197., 4., 1404.492, 
  13.667, 28.951, 0.588, 111278., 4817., 16.353, 0.708, 5416., 0.796, 
  "people tested", 93.52, 6.804596*^6, 80.291, 41.2, 17.366, "", 14048.881, 
  "", 439.415, 10.08, 37.7, 40.2, 97.719, 5.609, 76.}, 
 {"SRB", "Europe", "Serbia", "2020-05-06", 9677., 120., 200., 3., 1422.127, 
  17.635, 29.392, 0.441, 117474., 6196., 17.264, 0.911, 5505., 0.809, 
  "people tested", 93.52, 6.804596*^6, 80.291, 41.2, 17.366, "", 14048.881, 
  "", 439.415, 10.08, 37.7, 40.2, 97.719, 5.609, 76.}, 
 {"SRB", "Europe", "Serbia", "2020-05-07", 9791., 114., 203., 3., 1438.88, 
  16.753, 29.833, 0.441, 122995., 5521., 18.075, 0.811, 5336., 0.784, 
  "people tested", 93.52, 6.804596*^6, 80.291, 41.2, 17.366, "", 14048.881, 
  "", 439.415, 10.08, 37.7, 40.2, 97.719, 5.609, 76.}, 
 {"SRB", "Europe", "Serbia", "2020-05-08", 9848., 57., 206., 3., 1447.257, 
  8.377, 30.274, 0.441, 128805., 5810., 18.929, 0.854, 5322., 0.782, 
  "people tested", 93.52, 6.804596*^6, 80.291, 41.2, 17.366, "", 14048.881, 
  "", 439.415, 10.08, 37.7, 40.2, 97.719, 5.609, 76.}, 
 {"SRB", "Europe", "Serbia", "2020-05-09", 9943., 95., 209., 3., 1461.218, 
  13.961, 30.715, 0.441, 134533., 5728., 19.771, 0.842, 5414., 0.796, 
  "people tested", 93.52, 6.804596*^6, 80.291, 41.2, 17.366, "", 14048.881, 
  "", 439.415, 10.08, 37.7, 40.2, 97.719, 5.609, 76.}, 
 {"SRB", "Europe", "Serbia", "2020-05-10", 10032., 89., 213., 4., 1474.298, 
  13.079, 31.302, 0.588, 140592., 6059., 20.661, 0.89, 5526., 0.812, 
  "people tested", 93.52, 6.804596*^6, 80.291, 41.2, 17.366, "", 14048.881, 
  "", 439.415, 10.08, 37.7, 40.2, 97.719, 5.609, 76.}, 
 {"SRB", "Europe", "Serbia", "2020-05-11", 10114., 82., 215., 2., 1486.348, 
  12.051, 31.596, 0.294, 145604., 5012., 21.398, 0.737, 5592., 0.822, 
  "people tested", 93.52, 6.804596*^6, 80.291, 41.2, 17.366, "", 14048.881, 
  "", 439.415, 10.08, 37.7, 40.2, 97.719, 5.609, 76.}, 
 {"SRB", "Europe", "Serbia", "2020-05-12", 10176., 62., 218., 3., 1495.46, 
  9.111, 32.037, 0.441, 151304., 5700., 22.236, 0.838, 5718., 0.84, 
  "people tested", 93.52, 6.804596*^6, 80.291, 41.2, 17.366, "", 14048.881, 
  "", 439.415, 10.08, 37.7, 40.2, 97.719, 5.609, 76.}, 
 {"SRB", "Europe", "Serbia", "2020-05-13", 10243., 67., 220., 2., 1505.306, 
  9.846, 32.331, 0.294, 156603., 5299., 23.014, 0.779, 5590., 0.822, 
  "people tested", 93.52, 6.804596*^6, 80.291, 41.2, 17.366, "", 14048.881, 
  "", 439.415, 10.08, 37.7, 40.2, 97.719, 5.609, 76.}, 
 {"SRB", "Europe", "Serbia", "2020-05-14", 10295., 52., 222., 2., 1512.948, 
  7.642, 32.625, 0.294, 162797., 6194., 23.925, 0.91, 5686., 0.836, 
  "people tested", 93.52, 6.804596*^6, 80.291, 41.2, 17.366, "", 14048.881, 
  "", 439.415, 10.08, 37.7, 40.2, 97.719, 5.609, 76.}, 
 {"SRB", "Europe", "Serbia", "2020-05-15", 10374., 79., 224., 2., 1524.558, 
  11.61, 32.919, 0.294, 168670., 5873., 24.788, 0.863, 5695., 0.837, 
  "people tested", 93.52, 6.804596*^6, 80.291, 41.2, 17.366, "", 14048.881, 
  "", 439.415, 10.08, 37.7, 40.2, 97.719, 5.609, 76.}, 
 {"SRB", "Europe", "Serbia", "2020-05-16", 10438., 64., 225., 1., 1533.963, 
  9.405, 33.066, 0.147, 174746., 6076., 25.681, 0.893, 5745., 0.844, 
  "people tested", 93.52, 6.804596*^6, 80.291, 41.2, 17.366, "", 14048.881, 
  "", 439.415, 10.08, 37.7, 40.2, 97.719, 5.609, 76.}, 
 {"SRB", "Europe", "Serbia", "2020-05-17", 10496., 58., 228., 3., 1542.487, 
  8.524, 33.507, 0.441, 181272., 6526., 26.64, 0.959, 5811., 0.854, 
  "people tested", 51.85, 6.804596*^6, 80.291, 41.2, 17.366, "", 14048.881, 
  "", 439.415, 10.08, 37.7, 40.2, 97.719, 5.609, 76.}, 
 {"SRB", "Europe", "Serbia", "2020-05-18", 10610., 114., 230., 2., 1559.24, 
  16.753, 33.801, 0.294, 185385., 4113., 27.244, 0.604, 5683., 0.835, 
  "people tested", 51.85, 6.804596*^6, 80.291, 41.2, 17.366, "", 14048.881, 
  "", 439.415, 10.08, 37.7, 40.2, 97.719, 5.609, 76.}, 
 {"SRB", "Europe", "Serbia", "2020-05-19", 10699., 89., 231., 1., 1572.32, 
  13.079, 33.948, 0.147, 190683., 5298., 28.023, 0.779, 5626., 0.827, 
  "people tested", 51.85, 6.804596*^6, 80.291, 41.2, 17.366, "", 14048.881, 
  "", 439.415, 10.08, 37.7, 40.2, 97.719, 5.609, 76.}, 
 {"SRB", "Europe", "Serbia", "2020-05-20", 10733., 34., 234., 3., 1577.316, 
  4.997, 34.389, 0.441, 196881., 6198., 28.934, 0.911, 5754., 0.846, 
  "people tested", 51.85, 6.804596*^6, 80.291, 41.2, 17.366, "", 14048.881, 
  "", 439.415, 10.08, 37.7, 40.2, 97.719, 5.609, 76.}, 
 {"SRB", "Europe", "Serbia", "2020-05-21", 10833., 100., 235., 1., 1592.012, 
  14.696, 34.535, 0.147, 203799., 6918., 29.95, 1.017, 5857., 0.861, 
  "people tested", 51.85, 6.804596*^6, 80.291, 41.2, 17.366, "", 14048.881, 
  "", 439.415, 10.08, 37.7, 40.2, 97.719, 5.609, 76.}, 
 {"SRB", "Europe", "Serbia", "2020-05-22", 10919., 86., 237., 2., 1604.651, 
  12.639, 34.829, 0.294, 209797., 5998., 30.832, 0.881, 5875., 0.863, 
  "people tested", 49.07, 6.804596*^6, 80.291, 41.2, 17.366, "", 14048.881, 
  "", 439.415, 10.08, 37.7, 40.2, 97.719, 5.609, 76.}, 
 {"SRB", "Europe", "Serbia", "2020-05-23", 11024., 105., 237., 0., 1620.081, 
  15.431, 34.829, 0., 214212., 4415., 31.48, 0.649, 5638., 0.829, 
  "people tested", 49.07, 6.804596*^6, 80.291, 41.2, 17.366, "", 14048.881, 
  "", 439.415, 10.08, 37.7, 40.2, 97.719, 5.609, 76.}, 
 {"SRB", "Europe", "Serbia", "2020-05-24", 11092., 68., 238., 1., 1630.075, 
  9.993, 34.976, 0.147, 217856., 3644., 32.016, 0.536, 5226., 0.768, 
  "people tested", 49.07, 6.804596*^6, 80.291, 41.2, 17.366, "", 14048.881, 
  "", 439.415, 10.08, 37.7, 40.2, 97.719, 5.609, 76.}, 
 {"SRB", "Europe", "Serbia", "2020-05-25", 11159., 67., 238., 0., 1639.921, 
  9.846, 34.976, 0., 220344., 2488., 32.382, 0.366, 4994., 0.734, 
  "people tested", 49.07, 6.804596*^6, 80.291, 41.2, 17.366, "", 14048.881, 
  "", 439.415, 10.08, 37.7, 40.2, 97.719, 5.609, 76.}, 
 {"SRB", "Europe", "Serbia", "2020-05-26", 11193., 34., 239., 1., 1644.918, 
  4.997, 35.123, 0.147, 223771., 3427., 32.885, 0.504, 4727., 0.695, 
  "people tested", 49.07, 6.804596*^6, 80.291, 41.2, 17.366, "", 14048.881, 
  "", 439.415, 10.08, 37.7, 40.2, 97.719, 5.609, 76.}, 
 {"SRB", "Europe", "Serbia", "2020-05-27", 11227., 34., 239., 0., 1649.914, 
  4.997, 35.123, 0., 229485., 5714., 33.725, 0.84, 4658., 0.685, 
  "people tested", 49.07, 6.804596*^6, 80.291, 41.2, 17.366, "", 14048.881, 
  "", 439.415, 10.08, 37.7, 40.2, 97.719, 5.609, 76.}, 
 {"SRB", "Europe", "Serbia", "2020-05-28", 11275., 48., 240., 1., 1656.968, 
  7.054, 35.27, 0.147, 234019., 4534., 34.391, 0.666, 4317., 0.634, 
  "people tested", 49.07, 6.804596*^6, 80.291, 41.2, 17.366, "", 14048.881, 
  "", 439.415, 10.08, 37.7, 40.2, 97.719, 5.609, 76.}, 
 {"SRB", "Europe", "Serbia", "2020-05-29", 11300., 25., 241., 1., 1660.642, 
  3.674, 35.417, 0.147, 239234., 5215., 35.158, 0.766, 4205., 0.618, 
  "people tested", 49.07, 6.804596*^6, 80.291, 41.2, 17.366, "", 14048.881, 
  "", 439.415, 10.08, 37.7, 40.2, 97.719, 5.609, 76.}, 
 {"SRB", "Europe", "Serbia", "2020-05-30", 11354., 54., 242., 1., 1668.578, 
  7.936, 35.564, 0.147, 242782., 3548., 35.679, 0.521, 4081., 0.6, 
  "people tested", 49.07, 6.804596*^6, 80.291, 41.2, 17.366, "", 14048.881, 
  "", 439.415, 10.08, 37.7, 40.2, 97.719, 5.609, 76.}, 
 {"SRB", "Europe", "Serbia", "2020-05-31", 11381., 27., 242., 0., 1672.546, 
  3.968, 35.564, 0., 245445., 2663., 36.07, 0.391, 3941., 0.579, 
  "people tested", 49.07, 6.804596*^6, 80.291, 41.2, 17.366, "", 14048.881, 
  "", 439.415, 10.08, 37.7, 40.2, 97.719, 5.609, 76.}, 
 {"SRB", "Europe", "Serbia", "2020-06-01", 11412., 31., 243., 1., 1677.102, 
  4.556, 35.711, 0.147, 247760., 2315., 36.411, 0.34, 3917., 0.576, 
  "people tested", 43.52, 6.804596*^6, 80.291, 41.2, 17.366, "", 14048.881, 
  "", 439.415, 10.08, 37.7, 40.2, 97.719, 5.609, 76.}, 
 {"SRB", "Europe", "Serbia", "2020-06-02", 11430., 18., 244., 1., 1679.747, 
  2.645, 35.858, 0.147, 252132., 4372., 37.053, 0.643, 4052., 0.595, 
  "people tested", 43.52, 6.804596*^6, 80.291, 41.2, 17.366, "", 14048.881, 
  "", 439.415, 10.08, 37.7, 40.2, 97.719, 5.609, 76.}, 
 {"SRB", "Europe", "Serbia", "2020-06-03", 11454., 24., 245., 1., 1683.274, 
  3.527, 36.005, 0.147, 257242., 5110., 37.804, 0.751, 3965., 0.583, 
  "people tested", 43.52, 6.804596*^6, 80.291, 41.2, 17.366, "", 14048.881, 
  "", 439.415, 10.08, 37.7, 40.2, 97.719, 5.609, 76.}, 
 {"SRB", "Europe", "Serbia", "2020-06-04", 11523., 69., 245., 0., 1693.414, 
  10.14, 36.005, 0., 261266., 4024., 38.396, 0.591, 3892., 0.572, 
  "people tested", 43.52, 6.804596*^6, 80.291, 41.2, 17.366, "", 14048.881, 
  "", 439.415, 10.08, 37.7, 40.2, 97.719, 5.609, 76.}, 
 {"SRB", "Europe", "Serbia", "2020-06-05", 11571., 48., 246., 1., 1700.468, 
  7.054, 36.152, 0.147, 266061., 4795., 39.1, 0.705, 3832., 0.563, 
  "people tested", 43.52, 6.804596*^6, 80.291, 41.2, 17.366, "", 14048.881, 
  "", 439.415, 10.08, 37.7, 40.2, 97.719, 5.609, 76.}, 
 {"SRB", "Europe", "Serbia", "2020-06-06", 11667., 96., 247., 1., 1714.576, 
  14.108, 36.299, 0.147, 269185., 3124., 39.559, 0.459, 3772., 0.554, 
  "people tested", 24.07, 6.804596*^6, 80.291, 41.2, 17.366, "", 14048.881, 
  "", 439.415, 10.08, 37.7, 40.2, 97.719, 5.609, 76.}, 
 {"SRB", "Europe", "Serbia", "2020-06-07", 11741., 74., 248., 1., 1725.451, 
  10.875, 36.446, 0.147, 272502., 3317., 40.047, 0.487, 3865., 0.568, 
  "people tested", 24.07, 6.804596*^6, 80.291, 41.2, 17.366, "", 14048.881, 
  "", 439.415, 10.08, 37.7, 40.2, 97.719, 5.609, 76.}, 
 {"SRB", "Europe", "Serbia", "2020-06-08", 11823., 82., 249., 1., 1737.502, 
  12.051, 36.593, 0.147, 276810., 4308., 40.68, 0.633, 4150., 0.61, 
  "people tested", 24.07, 6.804596*^6, 80.291, 41.2, 17.366, "", 14048.881, 
  "", 439.415, 10.08, 37.7, 40.2, 97.719, 5.609, 76.}, 
 {"SRB", "Europe", "Serbia", "2020-06-09", 11896., 73., 250., 1., 1748.23, 
  10.728, 36.74, 0.147, 282049., 5239., 41.45, 0.77, 4274., 0.628, 
  "people tested", 24.07, 6.804596*^6, 80.291, 41.2, 17.366, "", 14048.881, 
  "", 439.415, 10.08, 37.7, 40.2, 97.719, 5.609, 76.}, 
 {"SRB", "Europe", "Serbia", "2020-06-10", 11965., 69., 250., 0., 1758.37, 
  10.14, 36.74, 0., 287064., 5015., 42.187, 0.737, 4260., 0.626, 
  "people tested", 24.07, 6.804596*^6, 80.291, 41.2, 17.366, "", 14048.881, 
  "", 439.415, 10.08, 37.7, 40.2, 97.719, 5.609, 76.}, 
 {"SRB", "Europe", "Serbia", "2020-06-11", 12031., 66., 251., 1., 1768.07, 
  9.699, 36.887, 0.147, 291996., 4932., 42.912, 0.725, 4390., 0.645, 
  "people tested", 24.07, 6.804596*^6, 80.291, 41.2, 17.366, "", 14048.881, 
  "", 439.415, 10.08, 37.7, 40.2, 97.719, 5.609, 76.}, 
 {"SRB", "Europe", "Serbia", "2020-06-12", 12102., 71., 252., 1., 1778.504, 
  10.434, 37.034, 0.147, 297789., 5793., 43.763, 0.851, 4533., 0.666, 
  "people tested", 24.07, 6.804596*^6, 80.291, 41.2, 17.366, "", 14048.881, 
  "", 439.415, 10.08, 37.7, 40.2, 97.719, 5.609, 76.}, 
 {"SRB", "Europe", "Serbia", "2020-06-13", 12175., 73., 252., 0., 1789.232, 
  10.728, 37.034, 0., 301126., 3337., 44.253, 0.49, 4563., 0.671, 
  "people tested", 24.07, 6.804596*^6, 80.291, 41.2, 17.366, "", 14048.881, 
  "", 439.415, 10.08, 37.7, 40.2, 97.719, 5.609, 76.}, 
 {"SRB", "Europe", "Serbia", "2020-06-14", 12251., 76., 253., 1., 1800.401, 
  11.169, 37.181, 0.147, 302928., 1802., 44.518, 0.265, 4347., 0.639, 
  "people tested", 24.07, 6.804596*^6, 80.291, 41.2, 17.366, "", 14048.881, 
  "", 439.415, 10.08, 37.7, 40.2, 97.719, 5.609, 76.}, 
 {"SRB", "Europe", "Serbia", "2020-06-15", 12310., 59., 254., 1., 1809.071, 
  8.671, 37.328, 0.147, 308013., 5085., 45.265, 0.747, 4458., 0.655, 
  "people tested", 24.07, 6.804596*^6, 80.291, 41.2, 17.366, "", 14048.881, 
  "", 439.415, 10.08, 37.7, 40.2, 97.719, 5.609, 76.}, 
 {"SRB", "Europe", "Serbia", "2020-06-16", 12367., 57., 255., 1., 1817.448, 
  8.377, 37.475, 0.147, 313483., 5470., 46.069, 0.804, 4491., 0.66, 
  "people tested", 24.07, 6.804596*^6, 80.291, 41.2, 17.366, "", 14048.881, 
  "", 439.415, 10.08, 37.7, 40.2, 97.719, 5.609, 76.}, 
 {"SRB", "Europe", "Serbia", "2020-06-17", 12426., 59., 256., 1., 1826.119, 
  8.671, 37.622, 0.147, 319581., 6098., 46.965, 0.896, 4645., 0.683, 
  "people tested", 24.07, 6.804596*^6, 80.291, 41.2, 17.366, "", 14048.881, 
  "", 439.415, 10.08, 37.7, 40.2, 97.719, 5.609, 76.}, 
 {"SRB", "Europe", "Serbia", "2020-06-18", 12522., 96., 257., 1., 1840.227, 
  14.108, 37.769, 0.147, 325613., 6032., 47.852, 0.886, 4802., 0.706, 
  "people tested", 24.07, 6.804596*^6, 80.291, 41.2, 17.366, "", 14048.881, 
  "", 439.415, 10.08, 37.7, 40.2, 97.719, 5.609, 76.}, 
 {"SRB", "Europe", "Serbia", "2020-06-19", 12616., 94., 258., 1., 1854.041, 
  13.814, 37.916, 0.147, 332342., 6729., 48.841, 0.989, 4936., 0.725, 
  "people tested", 24.07, 6.804596*^6, 80.291, 41.2, 17.366, "", 14048.881, 
  "", 439.415, 10.08, 37.7, 40.2, 97.719, 5.609, 76.}, 
 {"SRB", "Europe", "Serbia", "2020-06-20", 12709., 93., 259., 1., 1867.708, 
  13.667, 38.063, 0.147, 336553., 4211., 49.46, 0.619, 5061., 0.744, 
  "people tested", 24.07, 6.804596*^6, 80.291, 41.2, 17.366, "", 14048.881, 
  "", 439.415, 10.08, 37.7, 40.2, 97.719, 5.609, 76.}, 
 {"SRB", "Europe", "Serbia", "2020-06-21", 12803., 94., 260., 1., 1881.522, 
  13.814, 38.209, 0.147, 339822., 3269., 49.94, 0.48, 5271., 0.775, 
  "people tested", 24.07, 6.804596*^6, 80.291, 41.2, 17.366, "", 14048.881, 
  "", 439.415, 10.08, 37.7, 40.2, 97.719, 5.609, 76.}, 
 {"SRB", "Europe", "Serbia", "2020-06-22", 12894., 91., 261., 1., 1894.896, 
  13.373, 38.356, 0.147, 345260., 5438., 50.739, 0.799, 5321., 0.782, 
  "people tested", 24.07, 6.804596*^6, 80.291, 41.2, 17.366, "", 14048.881, 
  "", 439.415, 10.08, 37.7, 40.2, 97.719, 5.609, 76.}, 
 {"SRB", "Europe", "Serbia", "2020-06-23", 12990., 96., 262., 1., 1909.004, 
  14.108, 38.503, 0.147, 351285., 6025., 51.625, 0.885, 5400., 0.794, 
  "people tested", 24.07, 6.804596*^6, 80.291, 41.2, 17.366, "", 14048.881, 
  "", 439.415, 10.08, 37.7, 40.2, 97.719, 5.609, 76.}, 
 {"SRB", "Europe", "Serbia", "2020-06-24", 13092., 102., 263., 1., 1923.994, 
  14.99, 38.65, 0.147, 359069., 7784., 52.769, 1.144, 5641., 0.829, 
  "people tested", 24.07, 6.804596*^6, 80.291, 41.2, 17.366, "", 14048.881, 
  "", 439.415, 10.08, 37.7, 40.2, 97.719, 5.609, 76.}, 
 {"SRB", "Europe", "Serbia", "2020-06-25", 13235., 143., 263., 0., 1945.009, 
  21.015, 38.65, 0., 366380., 7311., 53.843, 1.074, 5824., 0.856, 
  "people tested", 24.07, 6.804596*^6, 80.291, 41.2, 17.366, "", 14048.881, 
  "", 439.415, 10.08, 37.7, 40.2, 97.719, 5.609, 76.}, 
 {"SRB", "Europe", "Serbia", "2020-06-26", 13372., 137., 264., 1., 1965.142, 
  20.133, 38.797, 0.147, 374875., 8495., 55.091, 1.248, 6076., 0.893, 
  "people tested", 24.07, 6.804596*^6, 80.291, 41.2, 17.366, "", 14048.881, 
  "", 439.415, 10.08, 37.7, 40.2, 97.719, 5.609, 76.}, 
 {"SRB", "Europe", "Serbia", "2020-06-27", 13565., 193., 265., 1., 1993.506, 
  28.363, 38.944, 0.147, 380808., 5933., 55.963, 0.872, 6322., 0.929, 
  "people tested", 24.07, 6.804596*^6, 80.291, 41.2, 17.366, "", 14048.881, 
  "", 439.415, 10.08, 37.7, 40.2, 97.719, 5.609, 76.}, 
 {"SRB", "Europe", "Serbia", "2020-06-28", 13792., 227., 267., 2., 2026.865, 
  33.36, 39.238, 0.294, 385713., 4905., 56.684, 0.721, 6556., 0.963, 
  "people tested", 24.07, 6.804596*^6, 80.291, 41.2, 17.366, "", 14048.881, 
  "", 439.415, 10.08, 37.7, 40.2, 97.719, 5.609, 76.}, 
 {"SRB", "Europe", "Serbia", "2020-06-29", 14046., 254., 270., 3., 2064.193, 
  37.328, 39.679, 0.441, 392863., 7150., 57.735, 1.051, 6800., 0.999, 
  "people tested", 25.93, 6.804596*^6, 80.291, 41.2, 17.366, "", 14048.881, 
  "", 439.415, 10.08, 37.7, 40.2, 97.719, 5.609, 76.}, 
 {"SRB", "Europe", "Serbia", "2020-06-30", 14288., 242., 274., 4., 2099.757, 
  35.564, 40.267, 0.588, 401240., 8377., 58.966, 1.231, 7136., 1.049, 
  "people tested", "", 6.804596*^6, 80.291, 41.2, 17.366, "", 14048.881, "", 
  439.415, 10.08, 37.7, 40.2, 97.719, 5.609, 76.}, 
 {"SRB", "Europe", "Serbia", "2020-07-01", 14564., 276., 277., 3., 2140.318, 
  40.561, 40.708, 0.441, 409866., 8626., 60.234, 1.268, 7257., 1.066, 
  "people tested", "", 6.804596*^6, 80.291, 41.2, 17.366, "", 14048.881, "", 
  439.415, 10.08, 37.7, 40.2, 97.719, 5.609, 76.}, 
 {"SRB", "Europe", "Serbia", "2020-07-02", 14836., 272., 281., 4., 2180.291, 
  39.973, 41.296, 0.588, 418879., 9013., 61.558, 1.325, 7500., 1.102, 
  "people tested", "", 6.804596*^6, 80.291, 41.2, 17.366, "", 14048.881, "", 
  439.415, 10.08, 37.7, 40.2, 97.719, 5.609, 76.}, 
 {"SRB", "Europe", "Serbia", "2020-07-03", 15195., 359., 287., 6., 2233.05, 
  52.758, 42.177, 0.882, 426981., 8102., 62.749, 1.191, 7444., 1.094, 
  "people tested", "", 6.804596*^6, 80.291, 41.2, 17.366, "", 14048.881, "", 
  439.415, 10.08, 37.7, 40.2, 97.719, 5.609, 76.}, 
 {"SRB", "Europe", "Serbia", "2020-07-04", 15504., 309., 298., 11., 2278.46, 
  45.41, 43.794, 1.617, 434415., 7434., 63.841, 1.092, 7658., 1.125, 
  "people tested", "", 6.804596*^6, 80.291, 41.2, 17.366, "", 14048.881, "", 
  439.415, 10.08, 37.7, 40.2, 97.719, 5.609, 76.}, 
 {"SRB", "Europe", "Serbia", "2020-07-05", 15829., 325., 306., 8., 2326.222, 
  47.762, 44.97, 1.176, 439445., 5030., 64.581, 0.739, 7676., 1.128, 
  "people tested", "", 6.804596*^6, 80.291, 41.2, 17.366, "", 14048.881, "", 
  439.415, 10.08, 37.7, 40.2, 97.719, 5.609, 76.}, 
 {"SRB", "Europe", "Serbia", "2020-07-06", 16131., 302., 311., 5., 2370.604, 
  44.382, 45.704, 0.735, 447317., 7872., 65.737, 1.157, 7779., 1.143, 
  "people tested", "", 6.804596*^6, 80.291, 41.2, 17.366, "", 14048.881, "", 
  439.415, 10.08, 37.7, 40.2, 97.719, 5.609, 76.}, 
 {"SRB", "Europe", "Serbia", "2020-07-07", 16420., 289., 317., 6., 2413.075, 
  42.471, 46.586, 0.882, "", "", "", "", "", "", "", "", 6.804596*^6, 80.291, 
  41.2, 17.366, "", 14048.881, "", 439.415, 10.08, 37.7, 40.2, 97.719, 5.609, 
  76.}, {"SRB", "Europe", "Serbia", "2020-07-08", 16719., 299., 330., 13., 
  2457.016, 43.941, 48.497, 1.91, "", "", "", "", "", "", "", "", 
  6.804596*^6, 80.291, 41.2, 17.366, "", 14048.881, "", 439.415, 10.08, 37.7, 
  40.2, 97.719, 5.609, 76.}, {"SYC", "Africa", "Seychelles", "2020-03-15", 
  2., 2., 0., 0., 20.338, 20.338, 0., 0., "", "", "", "", "", "", "", 25., 
  98340., 208.354, 36.2, 8.606, 5.586, 26382.287, 1.1, 242.648, 10.55, 7.1, 
  35.7, "", 3.6, 73.4}, {"SYC", "Africa", "Seychelles", "2020-03-16", 3., 1., 
  0., 0., 30.506, 10.169, 0., 0., "", "", "", "", "", "", "", 34.26, 98340., 
  208.354, 36.2, 8.606, 5.586, 26382.287, 1.1, 242.648, 10.55, 7.1, 35.7, "", 
  3.6, 73.4}, {"SYC", "Africa", "Seychelles", "2020-03-17", 4., 1., 0., 0., 
  40.675, 10.169, 0., 0., "", "", "", "", "", "", "", 34.26, 98340., 208.354, 
  36.2, 8.606, 5.586, 26382.287, 1.1, 242.648, 10.55, 7.1, 35.7, "", 3.6, 
  73.4}, {"SYC", "Africa", "Seychelles", "2020-03-18", 4., 0., 0., 0., 
  40.675, 0., 0., 0., "", "", "", "", "", "", "", 34.26, 98340., 208.354, 
  36.2, 8.606, 5.586, 26382.287, 1.1, 242.648, 10.55, 7.1, 35.7, "", 3.6, 
  73.4}, {"SYC", "Africa", "Seychelles", "2020-03-19", 6., 2., 0., 0., 
  61.013, 20.338, 0., 0., "", "", "", "", "", "", "", 34.26, 98340., 208.354, 
  36.2, 8.606, 5.586, 26382.287, 1.1, 242.648, 10.55, 7.1, 35.7, "", 3.6, 
  73.4}, {"SYC", "Africa", "Seychelles", "2020-03-20", 6., 0., 0., 0., 
  61.013, 0., 0., 0., "", "", "", "", "", "", "", 34.26, 98340., 208.354, 
  36.2, 8.606, 5.586, 26382.287, 1.1, 242.648, 10.55, 7.1, 35.7, "", 3.6, 
  73.4}, {"SYC", "Africa", "Seychelles", "2020-03-21", 7., 1., 0., 0., 
  71.182, 10.169, 0., 0., "", "", "", "", "", "", "", 34.26, 98340., 208.354, 
  36.2, 8.606, 5.586, 26382.287, 1.1, 242.648, 10.55, 7.1, 35.7, "", 3.6, 
  73.4}, {"SYC", "Africa", "Seychelles", "2020-03-22", 7., 0., 0., 0., 
  71.182, 0., 0., 0., "", "", "", "", "", "", "", 39.81, 98340., 208.354, 
  36.2, 8.606, 5.586, 26382.287, 1.1, 242.648, 10.55, 7.1, 35.7, "", 3.6, 
  73.4}, {"SYC", "Africa", "Seychelles", "2020-03-23", 7., 0., 0., 0., 
  71.182, 0., 0., 0., "", "", "", "", "", "", "", 41.67, 98340., 208.354, 
  36.2, 8.606, 5.586, 26382.287, 1.1, 242.648, 10.55, 7.1, 35.7, "", 3.6, 
  73.4}, {"SYC", "Africa", "Seychelles", "2020-03-24", 7., 0., 0., 0., 
  71.182, 0., 0., 0., "", "", "", "", "", "", "", 41.67, 98340., 208.354, 
  36.2, 8.606, 5.586, 26382.287, 1.1, 242.648, 10.55, 7.1, 35.7, "", 3.6, 
  73.4}, {"SYC", "Africa", "Seychelles", "2020-03-25", 7., 0., 0., 0., 
  71.182, 0., 0., 0., "", "", "", "", "", "", "", 41.67, 98340., 208.354, 
  36.2, 8.606, 5.586, 26382.287, 1.1, 242.648, 10.55, 7.1, 35.7, "", 3.6, 
  73.4}, {"SYC", "Africa", "Seychelles", "2020-03-26", 7., 0., 0., 0., 
  71.182, 0., 0., 0., "", "", "", "", "", "", "", 41.67, 98340., 208.354, 
  36.2, 8.606, 5.586, 26382.287, 1.1, 242.648, 10.55, 7.1, 35.7, "", 3.6, 
  73.4}, {"SYC", "Africa", "Seychelles", "2020-03-27", 7., 0., 0., 0., 
  71.182, 0., 0., 0., "", "", "", "", "", "", "", 41.67, 98340., 208.354, 
  36.2, 8.606, 5.586, 26382.287, 1.1, 242.648, 10.55, 7.1, 35.7, "", 3.6, 
  73.4}, {"SYC", "Africa", "Seychelles", "2020-03-28", 7., 0., 0., 0., 
  71.182, 0., 0., 0., "", "", "", "", "", "", "", 41.67, 98340., 208.354, 
  36.2, 8.606, 5.586, 26382.287, 1.1, 242.648, 10.55, 7.1, 35.7, "", 3.6, 
  73.4}, {"SYC", "Africa", "Seychelles", "2020-03-29", 7., 0., 0., 0., 
  71.182, 0., 0., 0., "", "", "", "", "", "", "", 41.67, 98340., 208.354, 
  36.2, 8.606, 5.586, 26382.287, 1.1, 242.648, 10.55, 7.1, 35.7, "", 3.6, 
  73.4}, {"SYC", "Africa", "Seychelles", "2020-03-30", 8., 1., 0., 0., 81.35, 
  10.169, 0., 0., "", "", "", "", "", "", "", 52.78, 98340., 208.354, 36.2, 
  8.606, 5.586, 26382.287, 1.1, 242.648, 10.55, 7.1, 35.7, "", 3.6, 73.4}, 
 {"SYC", "Africa", "Seychelles", "2020-03-31", 10., 2., 0., 0., 101.688, 
  20.338, 0., 0., "", "", "", "", "", "", "", 52.78, 98340., 208.354, 36.2, 
  8.606, 5.586, 26382.287, 1.1, 242.648, 10.55, 7.1, 35.7, "", 3.6, 73.4}, 
 {"SYC", "Africa", "Seychelles", "2020-04-01", 10., 0., 0., 0., 101.688, 0., 
  0., 0., "", "", "", "", "", "", "", 52.78, 98340., 208.354, 36.2, 8.606, 
  5.586, 26382.287, 1.1, 242.648, 10.55, 7.1, 35.7, "", 3.6, 73.4}, 
 {"SYC", "Africa", "Seychelles", "2020-04-02", 10., 0., 0., 0., 101.688, 0., 
  0., 0., "", "", "", "", "", "", "", 52.78, 98340., 208.354, 36.2, 8.606, 
  5.586, 26382.287, 1.1, 242.648, 10.55, 7.1, 35.7, "", 3.6, 73.4}, 
 {"SYC", "Africa", "Seychelles", "2020-04-03", 10., 0., 0., 0., 101.688, 0., 
  0., 0., "", "", "", "", "", "", "", 52.78, 98340., 208.354, 36.2, 8.606, 
  5.586, 26382.287, 1.1, 242.648, 10.55, 7.1, 35.7, "", 3.6, 73.4}, 
 {"SYC", "Africa", "Seychelles", "2020-04-04", 10., 0., 0., 0., 101.688, 0., 
  0., 0., "", "", "", "", "", "", "", 52.78, 98340., 208.354, 36.2, 8.606, 
  5.586, 26382.287, 1.1, 242.648, 10.55, 7.1, 35.7, "", 3.6, 73.4}, 
 {"SYC", "Africa", "Seychelles", "2020-04-05", 10., 0., 0., 0., 101.688, 0., 
  0., 0., "", "", "", "", "", "", "", 52.78, 98340., 208.354, 36.2, 8.606, 
  5.586, 26382.287, 1.1, 242.648, 10.55, 7.1, 35.7, "", 3.6, 73.4}, 
 {"SYC", "Africa", "Seychelles", "2020-04-06", 10., 0., 0., 0., 101.688, 0., 
  0., 0., "", "", "", "", "", "", "", 52.78, 98340., 208.354, 36.2, 8.606, 
  5.586, 26382.287, 1.1, 242.648, 10.55, 7.1, 35.7, "", 3.6, 73.4}, 
 {"SYC", "Africa", "Seychelles", "2020-04-07", 10., 0., 0., 0., 101.688, 0., 
  0., 0., "", "", "", "", "", "", "", 52.78, 98340., 208.354, 36.2, 8.606, 
  5.586, 26382.287, 1.1, 242.648, 10.55, 7.1, 35.7, "", 3.6, 73.4}, 
 {"SYC", "Africa", "Seychelles", "2020-04-08", 10., 0., 0., 0., 101.688, 0., 
  0., 0., "", "", "", "", "", "", "", 82.41, 98340., 208.354, 36.2, 8.606, 
  5.586, 26382.287, 1.1, 242.648, 10.55, 7.1, 35.7, "", 3.6, 73.4}, 
 {"SYC", "Africa", "Seychelles", "2020-04-09", 10., 0., 0., 0., 101.688, 0., 
  0., 0., "", "", "", "", "", "", "", 93.52, 98340., 208.354, 36.2, 8.606, 
  5.586, 26382.287, 1.1, 242.648, 10.55, 7.1, 35.7, "", 3.6, 73.4}, 
 {"SYC", "Africa", "Seychelles", "2020-04-10", 10., 0., 0., 0., 101.688, 0., 
  0., 0., "", "", "", "", "", "", "", 93.52, 98340., 208.354, 36.2, 8.606, 
  5.586, 26382.287, 1.1, 242.648, 10.55, 7.1, 35.7, "", 3.6, 73.4}, 
 {"SYC", "Africa", "Seychelles", "2020-04-11", 10., 0., 0., 0., 101.688, 0., 
  0., 0., "", "", "", "", "", "", "", 93.52, 98340., 208.354, 36.2, 8.606, 
  5.586, 26382.287, 1.1, 242.648, 10.55, 7.1, 35.7, "", 3.6, 73.4}, 
 {"SYC", "Africa", "Seychelles", "2020-04-12", 10., 0., 0., 0., 101.688, 0., 
  0., 0., "", "", "", "", "", "", "", 93.52, 98340., 208.354, 36.2, 8.606, 
  5.586, 26382.287, 1.1, 242.648, 10.55, 7.1, 35.7, "", 3.6, 73.4}, 
 {"SYC", "Africa", "Seychelles", "2020-04-13", 10., 0., 0., 0., 101.688, 0., 
  0., 0., "", "", "", "", "", "", "", 93.52, 98340., 208.354, 36.2, 8.606, 
  5.586, 26382.287, 1.1, 242.648, 10.55, 7.1, 35.7, "", 3.6, 73.4}, 
 {"SYC", "Africa", "Seychelles", "2020-04-14", 10., 0., 0., 0., 101.688, 0., 
  0., 0., "", "", "", "", "", "", "", 93.52, 98340., 208.354, 36.2, 8.606, 
  5.586, 26382.287, 1.1, 242.648, 10.55, 7.1, 35.7, "", 3.6, 73.4}, 
 {"SYC", "Africa", "Seychelles", "2020-04-15", 11., 1., 0., 0., 111.857, 
  10.169, 0., 0., "", "", "", "", "", "", "", 93.52, 98340., 208.354, 36.2, 
  8.606, 5.586, 26382.287, 1.1, 242.648, 10.55, 7.1, 35.7, "", 3.6, 73.4}, 
 {"SYC", "Africa", "Seychelles", "2020-04-16", 11., 0., 0., 0., 111.857, 0., 
  0., 0., "", "", "", "", "", "", "", 93.52, 98340., 208.354, 36.2, 8.606, 
  5.586, 26382.287, 1.1, 242.648, 10.55, 7.1, 35.7, "", 3.6, 73.4}, 
 {"SYC", "Africa", "Seychelles", "2020-04-17", 11., 0., 0., 0., 111.857, 0., 
  0., 0., "", "", "", "", "", "", "", 93.52, 98340., 208.354, 36.2, 8.606, 
  5.586, 26382.287, 1.1, 242.648, 10.55, 7.1, 35.7, "", 3.6, 73.4}, 
 {"SYC", "Africa", "Seychelles", "2020-04-18", 11., 0., 0., 0., 111.857, 0., 
  0., 0., "", "", "", "", "", "", "", 93.52, 98340., 208.354, 36.2, 8.606, 
  5.586, 26382.287, 1.1, 242.648, 10.55, 7.1, 35.7, "", 3.6, 73.4}, 
 {"SYC", "Africa", "Seychelles", "2020-04-19", 11., 0., 0., 0., 111.857, 0., 
  0., 0., "", "", "", "", "", "", "", 93.52, 98340., 208.354, 36.2, 8.606, 
  5.586, 26382.287, 1.1, 242.648, 10.55, 7.1, 35.7, "", 3.6, 73.4}, 
 {"SYC", "Africa", "Seychelles", "2020-04-20", 11., 0., 0., 0., 111.857, 0., 
  0., 0., "", "", "", "", "", "", "", 93.52, 98340., 208.354, 36.2, 8.606, 
  5.586, 26382.287, 1.1, 242.648, 10.55, 7.1, 35.7, "", 3.6, 73.4}, 
 {"SYC", "Africa", "Seychelles", "2020-04-21", 11., 0., 0., 0., 111.857, 0., 
  0., 0., "", "", "", "", "", "", "", 93.52, 98340., 208.354, 36.2, 8.606, 
  5.586, 26382.287, 1.1, 242.648, 10.55, 7.1, 35.7, "", 3.6, 73.4}, 
 {"SYC", "Africa", "Seychelles", "2020-04-22", 11., 0., 0., 0., 111.857, 0., 
  0., 0., "", "", "", "", "", "", "", 93.52, 98340., 208.354, 36.2, 8.606, 
  5.586, 26382.287, 1.1, 242.648, 10.55, 7.1, 35.7, "", 3.6, 73.4}, 
 {"SYC", "Africa", "Seychelles", "2020-04-23", 11., 0., 0., 0., 111.857, 0., 
  0., 0., "", "", "", "", "", "", "", 93.52, 98340., 208.354, 36.2, 8.606, 
  5.586, 26382.287, 1.1, 242.648, 10.55, 7.1, 35.7, "", 3.6, 73.4}, 
 {"SYC", "Africa", "Seychelles", "2020-04-24", 11., 0., 0., 0., 111.857, 0., 
  0., 0., "", "", "", "", "", "", "", 93.52, 98340., 208.354, 36.2, 8.606, 
  5.586, 26382.287, 1.1, 242.648, 10.55, 7.1, 35.7, "", 3.6, 73.4}, 
 {"SYC", "Africa", "Seychelles", "2020-04-25", 11., 0., 0., 0., 111.857, 0., 
  0., 0., "", "", "", "", "", "", "", 93.52, 98340., 208.354, 36.2, 8.606, 
  5.586, 26382.287, 1.1, 242.648, 10.55, 7.1, 35.7, "", 3.6, 73.4}, 
 {"SYC", "Africa", "Seychelles", "2020-04-26", 11., 0., 0., 0., 111.857, 0., 
  0., 0., "", "", "", "", "", "", "", 93.52, 98340., 208.354, 36.2, 8.606, 
  5.586, 26382.287, 1.1, 242.648, 10.55, 7.1, 35.7, "", 3.6, 73.4}, 
 {"SYC", "Africa", "Seychelles", "2020-04-27", 11., 0., 0., 0., 111.857, 0., 
  0., 0., "", "", "", "", "", "", "", 93.52, 98340., 208.354, 36.2, 8.606, 
  5.586, 26382.287, 1.1, 242.648, 10.55, 7.1, 35.7, "", 3.6, 73.4}, 
 {"SYC", "Africa", "Seychelles", "2020-04-28", 11., 0., 0., 0., 111.857, 0., 
  0., 0., "", "", "", "", "", "", "", 93.52, 98340., 208.354, 36.2, 8.606, 
  5.586, 26382.287, 1.1, 242.648, 10.55, 7.1, 35.7, "", 3.6, 73.4}, 
 {"SYC", "Africa", "Seychelles", "2020-04-29", 11., 0., 0., 0., 111.857, 0., 
  0., 0., "", "", "", "", "", "", "", 93.52, 98340., 208.354, 36.2, 8.606, 
  5.586, 26382.287, 1.1, 242.648, 10.55, 7.1, 35.7, "", 3.6, 73.4}, 
 {"SYC", "Africa", "Seychelles", "2020-04-30", 11., 0., 0., 0., 111.857, 0., 
  0., 0., "", "", "", "", "", "", "", 93.52, 98340., 208.354, 36.2, 8.606, 
  5.586, 26382.287, 1.1, 242.648, 10.55, 7.1, 35.7, "", 3.6, 73.4}, 
 {"SYC", "Africa", "Seychelles", "2020-05-01", 11., 0., 0., 0., 111.857, 0., 
  0., 0., "", "", "", "", "", "", "", 93.52, 98340., 208.354, 36.2, 8.606, 
  5.586, 26382.287, 1.1, 242.648, 10.55, 7.1, 35.7, "", 3.6, 73.4}, 
 {"SYC", "Africa", "Seychelles", "2020-05-02", 11., 0., 0., 0., 111.857, 0., 
  0., 0., "", "", "", "", "", "", "", 93.52, 98340., 208.354, 36.2, 8.606, 
  5.586, 26382.287, 1.1, 242.648, 10.55, 7.1, 35.7, "", 3.6, 73.4}, 
 {"SYC", "Africa", "Seychelles", "2020-05-03", 11., 0., 0., 0., 111.857, 0., 
  0., 0., "", "", "", "", "", "", "", 93.52, 98340., 208.354, 36.2, 8.606, 
  5.586, 26382.287, 1.1, 242.648, 10.55, 7.1, 35.7, "", 3.6, 73.4}, 
 {"SYC", "Africa", "Seychelles", "2020-05-04", 11., 0., 0., 0., 111.857, 0., 
  0., 0., "", "", "", "", "", "", "", 66.67, 98340., 208.354, 36.2, 8.606, 
  5.586, 26382.287, 1.1, 242.648, 10.55, 7.1, 35.7, "", 3.6, 73.4}, 
 {"SYC", "Africa", "Seychelles", "2020-05-05", 11., 0., 0., 0., 111.857, 0., 
  0., 0., "", "", "", "", "", "", "", 66.67, 98340., 208.354, 36.2, 8.606, 
  5.586, 26382.287, 1.1, 242.648, 10.55, 7.1, 35.7, "", 3.6, 73.4}, 
 {"SYC", "Africa", "Seychelles", "2020-05-06", 11., 0., 0., 0., 111.857, 0., 
  0., 0., "", "", "", "", "", "", "", 66.67, 98340., 208.354, 36.2, 8.606, 
  5.586, 26382.287, 1.1, 242.648, 10.55, 7.1, 35.7, "", 3.6, 73.4}, 
 {"SYC", "Africa", "Seychelles", "2020-05-07", 11., 0., 0., 0., 111.857, 0., 
  0., 0., "", "", "", "", "", "", "", 66.67, 98340., 208.354, 36.2, 8.606, 
  5.586, 26382.287, 1.1, 242.648, 10.55, 7.1, 35.7, "", 3.6, 73.4}, 
 {"SYC", "Africa", "Seychelles", "2020-05-08", 11., 0., 0., 0., 111.857, 0., 
  0., 0., "", "", "", "", "", "", "", 66.67, 98340., 208.354, 36.2, 8.606, 
  5.586, 26382.287, 1.1, 242.648, 10.55, 7.1, 35.7, "", 3.6, 73.4}, 
 {"SYC", "Africa", "Seychelles", "2020-05-09", 11., 0., 0., 0., 111.857, 0., 
  0., 0., "", "", "", "", "", "", "", 66.67, 98340., 208.354, 36.2, 8.606, 
  5.586, 26382.287, 1.1, 242.648, 10.55, 7.1, 35.7, "", 3.6, 73.4}, 
 {"SYC", "Africa", "Seychelles", "2020-05-10", 11., 0., 0., 0., 111.857, 0., 
  0., 0., "", "", "", "", "", "", "", 66.67, 98340., 208.354, 36.2, 8.606, 
  5.586, 26382.287, 1.1, 242.648, 10.55, 7.1, 35.7, "", 3.6, 73.4}, 
 {"SYC", "Africa", "Seychelles", "2020-05-11", 11., 0., 0., 0., 111.857, 0., 
  0., 0., "", "", "", "", "", "", "", 66.67, 98340., 208.354, 36.2, 8.606, 
  5.586, 26382.287, 1.1, 242.648, 10.55, 7.1, 35.7, "", 3.6, 73.4}, 
 {"SYC", "Africa", "Seychelles", "2020-05-12", 11., 0., 0., 0., 111.857, 0., 
  0., 0., "", "", "", "", "", "", "", 66.67, 98340., 208.354, 36.2, 8.606, 
  5.586, 26382.287, 1.1, 242.648, 10.55, 7.1, 35.7, "", 3.6, 73.4}, 
 {"SYC", "Africa", "Seychelles", "2020-05-13", 11., 0., 0., 0., 111.857, 0., 
  0., 0., "", "", "", "", "", "", "", 66.67, 98340., 208.354, 36.2, 8.606, 
  5.586, 26382.287, 1.1, 242.648, 10.55, 7.1, 35.7, "", 3.6, 73.4}, 
 {"SYC", "Africa", "Seychelles", "2020-05-14", 11., 0., 0., 0., 111.857, 0., 
  0., 0., "", "", "", "", "", "", "", 66.67, 98340., 208.354, 36.2, 8.606, 
  5.586, 26382.287, 1.1, 242.648, 10.55, 7.1, 35.7, "", 3.6, 73.4}, 
 {"SYC", "Africa", "Seychelles", "2020-05-15", 11., 0., 0., 0., 111.857, 0., 
  0., 0., "", "", "", "", "", "", "", 66.67, 98340., 208.354, 36.2, 8.606, 
  5.586, 26382.287, 1.1, 242.648, 10.55, 7.1, 35.7, "", 3.6, 73.4}, 
 {"SYC", "Africa", "Seychelles", "2020-05-16", 11., 0., 0., 0., 111.857, 0., 
  0., 0., "", "", "", "", "", "", "", 66.67, 98340., 208.354, 36.2, 8.606, 
  5.586, 26382.287, 1.1, 242.648, 10.55, 7.1, 35.7, "", 3.6, 73.4}, 
 {"SYC", "Africa", "Seychelles", "2020-05-17", 11., 0., 0., 0., 111.857, 0., 
  0., 0., "", "", "", "", "", "", "", 66.67, 98340., 208.354, 36.2, 8.606, 
  5.586, 26382.287, 1.1, 242.648, 10.55, 7.1, 35.7, "", 3.6, 73.4}, 
 {"SYC", "Africa", "Seychelles", "2020-05-18", 11., 0., 0., 0., 111.857, 0., 
  0., 0., "", "", "", "", "", "", "", 55.56, 98340., 208.354, 36.2, 8.606, 
  5.586, 26382.287, 1.1, 242.648, 10.55, 7.1, 35.7, "", 3.6, 73.4}, 
 {"SYC", "Africa", "Seychelles", "2020-05-19", 11., 0., 0., 0., 111.857, 0., 
  0., 0., "", "", "", "", "", "", "", 55.56, 98340., 208.354, 36.2, 8.606, 
  5.586, 26382.287, 1.1, 242.648, 10.55, 7.1, 35.7, "", 3.6, 73.4}, 
 {"SYC", "Africa", "Seychelles", "2020-05-20", 11., 0., 0., 0., 111.857, 0., 
  0., 0., "", "", "", "", "", "", "", 55.56, 98340., 208.354, 36.2, 8.606, 
  5.586, 26382.287, 1.1, 242.648, 10.55, 7.1, 35.7, "", 3.6, 73.4}, 
 {"SYC", "Africa", "Seychelles", "2020-05-21", 11., 0., 0., 0., 111.857, 0., 
  0., 0., "", "", "", "", "", "", "", 55.56, 98340., 208.354, 36.2, 8.606, 
  5.586, 26382.287, 1.1, 242.648, 10.55, 7.1, 35.7, "", 3.6, 73.4}, 
 {"SYC", "Africa", "Seychelles", "2020-05-22", 11., 0., 0., 0., 111.857, 0., 
  0., 0., "", "", "", "", "", "", "", 55.56, 98340., 208.354, 36.2, 8.606, 
  5.586, 26382.287, 1.1, 242.648, 10.55, 7.1, 35.7, "", 3.6, 73.4}, 
 {"SYC", "Africa", "Seychelles", "2020-05-23", 11., 0., 0., 0., 111.857, 0., 
  0., 0., "", "", "", "", "", "", "", 55.56, 98340., 208.354, 36.2, 8.606, 
  5.586, 26382.287, 1.1, 242.648, 10.55, 7.1, 35.7, "", 3.6, 73.4}, 
 {"SYC", "Africa", "Seychelles", "2020-05-24", 11., 0., 0., 0., 111.857, 0., 
  0., 0., "", "", "", "", "", "", "", 55.56, 98340., 208.354, 36.2, 8.606, 
  5.586, 26382.287, 1.1, 242.648, 10.55, 7.1, 35.7, "", 3.6, 73.4}, 
 {"SYC", "Africa", "Seychelles", "2020-05-25", 11., 0., 0., 0., 111.857, 0., 
  0., 0., "", "", "", "", "", "", "", 55.56, 98340., 208.354, 36.2, 8.606, 
  5.586, 26382.287, 1.1, 242.648, 10.55, 7.1, 35.7, "", 3.6, 73.4}, 
 {"SYC", "Africa", "Seychelles", "2020-05-26", 11., 0., 0., 0., 111.857, 0., 
  0., 0., "", "", "", "", "", "", "", 55.56, 98340., 208.354, 36.2, 8.606, 
  5.586, 26382.287, 1.1, 242.648, 10.55, 7.1, 35.7, "", 3.6, 73.4}, 
 {"SYC", "Africa", "Seychelles", "2020-05-27", 11., 0., 0., 0., 111.857, 0., 
  0., 0., "", "", "", "", "", "", "", 55.56, 98340., 208.354, 36.2, 8.606, 
  5.586, 26382.287, 1.1, 242.648, 10.55, 7.1, 35.7, "", 3.6, 73.4}, 
 {"SYC", "Africa", "Seychelles", "2020-05-28", 11., 0., 0., 0., 111.857, 0., 
  0., 0., "", "", "", "", "", "", "", 55.56, 98340., 208.354, 36.2, 8.606, 
  5.586, 26382.287, 1.1, 242.648, 10.55, 7.1, 35.7, "", 3.6, 73.4}, 
 {"SYC", "Africa", "Seychelles", "2020-05-29", 11., 0., 0., 0., 111.857, 0., 
  0., 0., "", "", "", "", "", "", "", 55.56, 98340., 208.354, 36.2, 8.606, 
  5.586, 26382.287, 1.1, 242.648, 10.55, 7.1, 35.7, "", 3.6, 73.4}, 
 {"SYC", "Africa", "Seychelles", "2020-05-30", 11., 0., 0., 0., 111.857, 0., 
  0., 0., "", "", "", "", "", "", "", 55.56, 98340., 208.354, 36.2, 8.606, 
  5.586, 26382.287, 1.1, 242.648, 10.55, 7.1, 35.7, "", 3.6, 73.4}, 
 {"SYC", "Africa", "Seychelles", "2020-05-31", 11., 0., 0., 0., 111.857, 0., 
  0., 0., "", "", "", "", "", "", "", 55.56, 98340., 208.354, 36.2, 8.606, 
  5.586, 26382.287, 1.1, 242.648, 10.55, 7.1, 35.7, "", 3.6, 73.4}, 
 {"SYC", "Africa", "Seychelles", "2020-06-01", 11., 0., 0., 0., 111.857, 0., 
  0., 0., "", "", "", "", "", "", "", 33.33, 98340., 208.354, 36.2, 8.606, 
  5.586, 26382.287, 1.1, 242.648, 10.55, 7.1, 35.7, "", 3.6, 73.4}, 
 {"SYC", "Africa", "Seychelles", "2020-06-02", 11., 0., 0., 0., 111.857, 0., 
  0., 0., "", "", "", "", "", "", "", 33.33, 98340., 208.354, 36.2, 8.606, 
  5.586, 26382.287, 1.1, 242.648, 10.55, 7.1, 35.7, "", 3.6, 73.4}, 
 {"SYC", "Africa", "Seychelles", "2020-06-03", 11., 0., 0., 0., 111.857, 0., 
  0., 0., "", "", "", "", "", "", "", 33.33, 98340., 208.354, 36.2, 8.606, 
  5.586, 26382.287, 1.1, 242.648, 10.55, 7.1, 35.7, "", 3.6, 73.4}, 
 {"SYC", "Africa", "Seychelles", "2020-06-04", 11., 0., 0., 0., 111.857, 0., 
  0., 0., "", "", "", "", "", "", "", 33.33, 98340., 208.354, 36.2, 8.606, 
  5.586, 26382.287, 1.1, 242.648, 10.55, 7.1, 35.7, "", 3.6, 73.4}, 
 {"SYC", "Africa", "Seychelles", "2020-06-05", 11., 0., 0., 0., 111.857, 0., 
  0., 0., "", "", "", "", "", "", "", 33.33, 98340., 208.354, 36.2, 8.606, 
  5.586, 26382.287, 1.1, 242.648, 10.55, 7.1, 35.7, "", 3.6, 73.4}, 
 {"SYC", "Africa", "Seychelles", "2020-06-06", 11., 0., 0., 0., 111.857, 0., 
  0., 0., "", "", "", "", "", "", "", 33.33, 98340., 208.354, 36.2, 8.606, 
  5.586, 26382.287, 1.1, 242.648, 10.55, 7.1, 35.7, "", 3.6, 73.4}, 
 {"SYC", "Africa", "Seychelles", "2020-06-07", 11., 0., 0., 0., 111.857, 0., 
  0., 0., "", "", "", "", "", "", "", 33.33, 98340., 208.354, 36.2, 8.606, 
  5.586, 26382.287, 1.1, 242.648, 10.55, 7.1, 35.7, "", 3.6, 73.4}, 
 {"SYC", "Africa", "Seychelles", "2020-06-08", 11., 0., 0., 0., 111.857, 0., 
  0., 0., "", "", "", "", "", "", "", 33.33, 98340., 208.354, 36.2, 8.606, 
  5.586, 26382.287, 1.1, 242.648, 10.55, 7.1, 35.7, "", 3.6, 73.4}, 
 {"SYC", "Africa", "Seychelles", "2020-06-09", 11., 0., 0., 0., 111.857, 0., 
  0., 0., "", "", "", "", "", "", "", 33.33, 98340., 208.354, 36.2, 8.606, 
  5.586, 26382.287, 1.1, 242.648, 10.55, 7.1, 35.7, "", 3.6, 73.4}, 
 {"SYC", "Africa", "Seychelles", "2020-06-10", 11., 0., 0., 0., 111.857, 0., 
  0., 0., "", "", "", "", "", "", "", 33.33, 98340., 208.354, 36.2, 8.606, 
  5.586, 26382.287, 1.1, 242.648, 10.55, 7.1, 35.7, "", 3.6, 73.4}, 
 {"SYC", "Africa", "Seychelles", "2020-06-11", 11., 0., 0., 0., 111.857, 0., 
  0., 0., "", "", "", "", "", "", "", 33.33, 98340., 208.354, 36.2, 8.606, 
  5.586, 26382.287, 1.1, 242.648, 10.55, 7.1, 35.7, "", 3.6, 73.4}, 
 {"SYC", "Africa", "Seychelles", "2020-06-12", 11., 0., 0., 0., 111.857, 0., 
  0., 0., "", "", "", "", "", "", "", 33.33, 98340., 208.354, 36.2, 8.606, 
  5.586, 26382.287, 1.1, 242.648, 10.55, 7.1, 35.7, "", 3.6, 73.4}, 
 {"SYC", "Africa", "Seychelles", "2020-06-13", 11., 0., 0., 0., 111.857, 0., 
  0., 0., "", "", "", "", "", "", "", 33.33, 98340., 208.354, 36.2, 8.606, 
  5.586, 26382.287, 1.1, 242.648, 10.55, 7.1, 35.7, "", 3.6, 73.4}, 
 {"SYC", "Africa", "Seychelles", "2020-06-14", 11., 0., 0., 0., 111.857, 0., 
  0., 0., "", "", "", "", "", "", "", 33.33, 98340., 208.354, 36.2, 8.606, 
  5.586, 26382.287, 1.1, 242.648, 10.55, 7.1, 35.7, "", 3.6, 73.4}, 
 {"SYC", "Africa", "Seychelles", "2020-06-15", 11., 0., 0., 0., 111.857, 0., 
  0., 0., "", "", "", "", "", "", "", 33.33, 98340., 208.354, 36.2, 8.606, 
  5.586, 26382.287, 1.1, 242.648, 10.55, 7.1, 35.7, "", 3.6, 73.4}, 
 {"SYC", "Africa", "Seychelles", "2020-06-16", 11., 0., 0., 0., 111.857, 0., 
  0., 0., "", "", "", "", "", "", "", 33.33, 98340., 208.354, 36.2, 8.606, 
  5.586, 26382.287, 1.1, 242.648, 10.55, 7.1, 35.7, "", 3.6, 73.4}, 
 {"SYC", "Africa", "Seychelles", "2020-06-17", 11., 0., 0., 0., 111.857, 0., 
  0., 0., "", "", "", "", "", "", "", 33.33, 98340., 208.354, 36.2, 8.606, 
  5.586, 26382.287, 1.1, 242.648, 10.55, 7.1, 35.7, "", 3.6, 73.4}, 
 {"SYC", "Africa", "Seychelles", "2020-06-18", 11., 0., 0., 0., 111.857, 0., 
  0., 0., "", "", "", "", "", "", "", 33.33, 98340., 208.354, 36.2, 8.606, 
  5.586, 26382.287, 1.1, 242.648, 10.55, 7.1, 35.7, "", 3.6, 73.4}, 
 {"SYC", "Africa", "Seychelles", "2020-06-19", 11., 0., 0., 0., 111.857, 0., 
  0., 0., "", "", "", "", "", "", "", 33.33, 98340., 208.354, 36.2, 8.606, 
  5.586, 26382.287, 1.1, 242.648, 10.55, 7.1, 35.7, "", 3.6, 73.4}, 
 {"SYC", "Africa", "Seychelles", "2020-06-20", 11., 0., 0., 0., 111.857, 0., 
  0., 0., "", "", "", "", "", "", "", 33.33, 98340., 208.354, 36.2, 8.606, 
  5.586, 26382.287, 1.1, 242.648, 10.55, 7.1, 35.7, "", 3.6, 73.4}, 
 {"SYC", "Africa", "Seychelles", "2020-06-21", 11., 0., 0., 0., 111.857, 0., 
  0., 0., "", "", "", "", "", "", "", 33.33, 98340., 208.354, 36.2, 8.606, 
  5.586, 26382.287, 1.1, 242.648, 10.55, 7.1, 35.7, "", 3.6, 73.4}, 
 {"SYC", "Africa", "Seychelles", "2020-06-22", 11., 0., 0., 0., 111.857, 0., 
  0., 0., "", "", "", "", "", "", "", 33.33, 98340., 208.354, 36.2, 8.606, 
  5.586, 26382.287, 1.1, 242.648, 10.55, 7.1, 35.7, "", 3.6, 73.4}, 
 {"SYC", "Africa", "Seychelles", "2020-06-23", 11., 0., 0., 0., 111.857, 0., 
  0., 0., "", "", "", "", "", "", "", 33.33, 98340., 208.354, 36.2, 8.606, 
  5.586, 26382.287, 1.1, 242.648, 10.55, 7.1, 35.7, "", 3.6, 73.4}, 
 {"SYC", "Africa", "Seychelles", "2020-06-24", 11., 0., 0., 0., 111.857, 0., 
  0., 0., "", "", "", "", "", "", "", 33.33, 98340., 208.354, 36.2, 8.606, 
  5.586, 26382.287, 1.1, 242.648, 10.55, 7.1, 35.7, "", 3.6, 73.4}, 
 {"SYC", "Africa", "Seychelles", "2020-06-25", 11., 0., 0., 0., 111.857, 0., 
  0., 0., "", "", "", "", "", "", "", 33.33, 98340., 208.354, 36.2, 8.606, 
  5.586, 26382.287, 1.1, 242.648, 10.55, 7.1, 35.7, "", 3.6, 73.4}, 
 {"SYC", "Africa", "Seychelles", "2020-06-26", 11., 0., 0., 0., 111.857, 0., 
  0., 0., "", "", "", "", "", "", "", "", 98340., 208.354, 36.2, 8.606, 
  5.586, 26382.287, 1.1, 242.648, 10.55, 7.1, 35.7, "", 3.6, 73.4}, 
 {"SYC", "Africa", "Seychelles", "2020-06-27", 11., 0., 0., 0., 111.857, 0., 
  0., 0., "", "", "", "", "", "", "", "", 98340., 208.354, 36.2, 8.606, 
  5.586, 26382.287, 1.1, 242.648, 10.55, 7.1, 35.7, "", 3.6, 73.4}, 
 {"SYC", "Africa", "Seychelles", "2020-06-28", 11., 0., 0., 0., 111.857, 0., 
  0., 0., "", "", "", "", "", "", "", "", 98340., 208.354, 36.2, 8.606, 
  5.586, 26382.287, 1.1, 242.648, 10.55, 7.1, 35.7, "", 3.6, 73.4}, 
 {"SYC", "Africa", "Seychelles", "2020-06-29", 11., 0., 0., 0., 111.857, 0., 
  0., 0., "", "", "", "", "", "", "", "", 98340., 208.354, 36.2, 8.606, 
  5.586, 26382.287, 1.1, 242.648, 10.55, 7.1, 35.7, "", 3.6, 73.4}, 
 {"SYC", "Africa", "Seychelles", "2020-06-30", 11., 0., 0., 0., 111.857, 0., 
  0., 0., "", "", "", "", "", "", "", "", 98340., 208.354, 36.2, 8.606, 
  5.586, 26382.287, 1.1, 242.648, 10.55, 7.1, 35.7, "", 3.6, 73.4}, 
 {"SYC", "Africa", "Seychelles", "2020-07-01", 11., 0., 0., 0., 111.857, 0., 
  0., 0., "", "", "", "", "", "", "", "", 98340., 208.354, 36.2, 8.606, 
  5.586, 26382.287, 1.1, 242.648, 10.55, 7.1, 35.7, "", 3.6, 73.4}, 
 {"SYC", "Africa", "Seychelles", "2020-07-02", 11., 0., 0., 0., 111.857, 0., 
  0., 0., "", "", "", "", "", "", "", "", 98340., 208.354, 36.2, 8.606, 
  5.586, 26382.287, 1.1, 242.648, 10.55, 7.1, 35.7, "", 3.6, 73.4}, 
 {"SYC", "Africa", "Seychelles", "2020-07-03", 11., 0., 0., 0., 111.857, 0., 
  0., 0., "", "", "", "", "", "", "", "", 98340., 208.354, 36.2, 8.606, 
  5.586, 26382.287, 1.1, 242.648, 10.55, 7.1, 35.7, "", 3.6, 73.4}, 
 {"SYC", "Africa", "Seychelles", "2020-07-04", 11., 0., 0., 0., 111.857, 0., 
  0., 0., "", "", "", "", "", "", "", "", 98340., 208.354, 36.2, 8.606, 
  5.586, 26382.287, 1.1, 242.648, 10.55, 7.1, 35.7, "", 3.6, 73.4}, 
 {"SYC", "Africa", "Seychelles", "2020-07-05", 11., 0., 0., 0., 111.857, 0., 
  0., 0., "", "", "", "", "", "", "", "", 98340., 208.354, 36.2, 8.606, 
  5.586, 26382.287, 1.1, 242.648, 10.55, 7.1, 35.7, "", 3.6, 73.4}, 
 {"SYC", "Africa", "Seychelles", "2020-07-06", 11., 0., 0., 0., 111.857, 0., 
  0., 0., "", "", "", "", "", "", "", "", 98340., 208.354, 36.2, 8.606, 
  5.586, 26382.287, 1.1, 242.648, 10.55, 7.1, 35.7, "", 3.6, 73.4}, 
 {"SYC", "Africa", "Seychelles", "2020-07-07", 81., 70., 0., 0., 823.673, 
  711.816, 0., 0., "", "", "", "", "", "", "", "", 98340., 208.354, 36.2, 
  8.606, 5.586, 26382.287, 1.1, 242.648, 10.55, 7.1, 35.7, "", 3.6, 73.4}, 
 {"SYC", "Africa", "Seychelles", "2020-07-08", 81., 0., 0., 0., 823.673, 0., 
  0., 0., "", "", "", "", "", "", "", "", 98340., 208.354, 36.2, 8.606, 
  5.586, 26382.287, 1.1, 242.648, 10.55, 7.1, 35.7, "", 3.6, 73.4}, 
 {"SLE", "Africa", "Sierra Leone", "2020-04-01", 1., 1., 0., 0., 0.125, 
  0.125, 0., 0., "", "", "", "", "", "", "", 60.19, 7.976985*^6, 104.7, 19.1, 
  2.538, 1.285, 1390.3, 52.2, 325.721, 2.42, 8.8, 41.3, 19.275, "", 54.7}, 
 {"SLE", "Africa", "Sierra Leone", "2020-04-02", 1., 0., 0., 0., 0.125, 0., 
  0., 0., "", "", "", "", "", "", "", 60.19, 7.976985*^6, 104.7, 19.1, 2.538, 
  1.285, 1390.3, 52.2, 325.721, 2.42, 8.8, 41.3, 19.275, "", 54.7}, 
 {"SLE", "Africa", "Sierra Leone", "2020-04-03", 2., 1., 0., 0., 0.251, 
  0.125, 0., 0., "", "", "", "", "", "", "", 60.19, 7.976985*^6, 104.7, 19.1, 
  2.538, 1.285, 1390.3, 52.2, 325.721, 2.42, 8.8, 41.3, 19.275, "", 54.7}, 
 {"SLE", "Africa", "Sierra Leone", "2020-04-04", 2., 0., 0., 0., 0.251, 0., 
  0., 0., "", "", "", "", "", "", "", 60.19, 7.976985*^6, 104.7, 19.1, 2.538, 
  1.285, 1390.3, 52.2, 325.721, 2.42, 8.8, 41.3, 19.275, "", 54.7}, 
 {"SLE", "Africa", "Sierra Leone", "2020-04-05", 4., 2., 0., 0., 0.501, 
  0.251, 0., 0., "", "", "", "", "", "", "", 88.89, 7.976985*^6, 104.7, 19.1, 
  2.538, 1.285, 1390.3, 52.2, 325.721, 2.42, 8.8, 41.3, 19.275, "", 54.7}, 
 {"SLE", "Africa", "Sierra Leone", "2020-04-06", 6., 2., 0., 0., 0.752, 
  0.251, 0., 0., "", "", "", "", "", "", "", 88.89, 7.976985*^6, 104.7, 19.1, 
  2.538, 1.285, 1390.3, 52.2, 325.721, 2.42, 8.8, 41.3, 19.275, "", 54.7}, 
 {"SLE", "Africa", "Sierra Leone", "2020-04-07", 6., 0., 0., 0., 0.752, 0., 
  0., 0., "", "", "", "", "", "", "", 88.89, 7.976985*^6, 104.7, 19.1, 2.538, 
  1.285, 1390.3, 52.2, 325.721, 2.42, 8.8, 41.3, 19.275, "", 54.7}, 
 {"SLE", "Africa", "Sierra Leone", "2020-04-08", 6., 0., 0., 0., 0.752, 0., 
  0., 0., "", "", "", "", "", "", "", 78.7, 7.976985*^6, 104.7, 19.1, 2.538, 
  1.285, 1390.3, 52.2, 325.721, 2.42, 8.8, 41.3, 19.275, "", 54.7}, 
 {"SLE", "Africa", "Sierra Leone", "2020-04-09", 7., 1., 0., 0., 0.878, 
  0.125, 0., 0., "", "", "", "", "", "", "", 78.7, 7.976985*^6, 104.7, 19.1, 
  2.538, 1.285, 1390.3, 52.2, 325.721, 2.42, 8.8, 41.3, 19.275, "", 54.7}, 
 {"SLE", "Africa", "Sierra Leone", "2020-04-10", 7., 0., 0., 0., 0.878, 0., 
  0., 0., "", "", "", "", "", "", "", 78.7, 7.976985*^6, 104.7, 19.1, 2.538, 
  1.285, 1390.3, 52.2, 325.721, 2.42, 8.8, 41.3, 19.275, "", 54.7}, 
 {"SLE", "Africa", "Sierra Leone", "2020-04-11", 8., 1., 0., 0., 1.003, 
  0.125, 0., 0., "", "", "", "", "", "", "", 78.7, 7.976985*^6, 104.7, 19.1, 
  2.538, 1.285, 1390.3, 52.2, 325.721, 2.42, 8.8, 41.3, 19.275, "", 54.7}, 
 {"SLE", "Africa", "Sierra Leone", "2020-04-12", 10., 2., 0., 0., 1.254, 
  0.251, 0., 0., "", "", "", "", "", "", "", 78.7, 7.976985*^6, 104.7, 19.1, 
  2.538, 1.285, 1390.3, 52.2, 325.721, 2.42, 8.8, 41.3, 19.275, "", 54.7}, 
 {"SLE", "Africa", "Sierra Leone", "2020-04-13", 10., 0., 0., 0., 1.254, 0., 
  0., 0., "", "", "", "", "", "", "", 78.7, 7.976985*^6, 104.7, 19.1, 2.538, 
  1.285, 1390.3, 52.2, 325.721, 2.42, 8.8, 41.3, 19.275, "", 54.7}, 
 {"SLE", "Africa", "Sierra Leone", "2020-04-14", 11., 1., 0., 0., 1.379, 
  0.125, 0., 0., "", "", "", "", "", "", "", 78.7, 7.976985*^6, 104.7, 19.1, 
  2.538, 1.285, 1390.3, 52.2, 325.721, 2.42, 8.8, 41.3, 19.275, "", 54.7}, 
 {"SLE", "Africa", "Sierra Leone", "2020-04-15", 11., 0., 0., 0., 1.379, 0., 
  0., 0., "", "", "", "", "", "", "", 78.7, 7.976985*^6, 104.7, 19.1, 2.538, 
  1.285, 1390.3, 52.2, 325.721, 2.42, 8.8, 41.3, 19.275, "", 54.7}, 
 {"SLE", "Africa", "Sierra Leone", "2020-04-16", 13., 2., 0., 0., 1.63, 
  0.251, 0., 0., "", "", "", "", "", "", "", 78.7, 7.976985*^6, 104.7, 19.1, 
  2.538, 1.285, 1390.3, 52.2, 325.721, 2.42, 8.8, 41.3, 19.275, "", 54.7}, 
 {"SLE", "Africa", "Sierra Leone", "2020-04-17", 15., 2., 0., 0., 1.88, 
  0.251, 0., 0., "", "", "", "", "", "", "", 78.7, 7.976985*^6, 104.7, 19.1, 
  2.538, 1.285, 1390.3, 52.2, 325.721, 2.42, 8.8, 41.3, 19.275, "", 54.7}, 
 {"SLE", "Africa", "Sierra Leone", "2020-04-18", 26., 11., 0., 0., 3.259, 
  1.379, 0., 0., "", "", "", "", "", "", "", 84.26, 7.976985*^6, 104.7, 19.1, 
  2.538, 1.285, 1390.3, 52.2, 325.721, 2.42, 8.8, 41.3, 19.275, "", 54.7}, 
 {"SLE", "Africa", "Sierra Leone", "2020-04-19", 30., 4., 0., 0., 3.761, 
  0.501, 0., 0., "", "", "", "", "", "", "", 84.26, 7.976985*^6, 104.7, 19.1, 
  2.538, 1.285, 1390.3, 52.2, 325.721, 2.42, 8.8, 41.3, 19.275, "", 54.7}, 
 {"SLE", "Africa", "Sierra Leone", "2020-04-20", 35., 5., 0., 0., 4.388, 
  0.627, 0., 0., "", "", "", "", "", "", "", 84.26, 7.976985*^6, 104.7, 19.1, 
  2.538, 1.285, 1390.3, 52.2, 325.721, 2.42, 8.8, 41.3, 19.275, "", 54.7}, 
 {"SLE", "Africa", "Sierra Leone", "2020-04-21", 43., 8., 0., 0., 5.391, 
  1.003, 0., 0., "", "", "", "", "", "", "", 84.26, 7.976985*^6, 104.7, 19.1, 
  2.538, 1.285, 1390.3, 52.2, 325.721, 2.42, 8.8, 41.3, 19.275, "", 54.7}, 
 {"SLE", "Africa", "Sierra Leone", "2020-04-22", 50., 7., 0., 0., 6.268, 
  0.878, 0., 0., "", "", "", "", "", "", "", 84.26, 7.976985*^6, 104.7, 19.1, 
  2.538, 1.285, 1390.3, 52.2, 325.721, 2.42, 8.8, 41.3, 19.275, "", 54.7}, 
 {"SLE", "Africa", "Sierra Leone", "2020-04-23", 61., 11., 0., 0., 7.647, 
  1.379, 0., 0., "", "", "", "", "", "", "", 84.26, 7.976985*^6, 104.7, 19.1, 
  2.538, 1.285, 1390.3, 52.2, 325.721, 2.42, 8.8, 41.3, 19.275, "", 54.7}, 
 {"SLE", "Africa", "Sierra Leone", "2020-04-24", 64., 3., 1., 1., 8.023, 
  0.376, 0.125, 0.125, "", "", "", "", "", "", "", 84.26, 7.976985*^6, 104.7, 
  19.1, 2.538, 1.285, 1390.3, 52.2, 325.721, 2.42, 8.8, 41.3, 19.275, "", 
  54.7}, {"SLE", "Africa", "Sierra Leone", "2020-04-25", 82., 18., 3., 2., 
  10.28, 2.256, 0.376, 0.251, "", "", "", "", "", "", "", 84.26, 7.976985*^6, 
  104.7, 19.1, 2.538, 1.285, 1390.3, 52.2, 325.721, 2.42, 8.8, 41.3, 19.275, 
  "", 54.7}, {"SLE", "Africa", "Sierra Leone", "2020-04-26", 82., 0., 3., 0., 
  10.28, 0., 0.376, 0., "", "", "", "", "", "", "", 80.56, 7.976985*^6, 
  104.7, 19.1, 2.538, 1.285, 1390.3, 52.2, 325.721, 2.42, 8.8, 41.3, 19.275, 
  "", 54.7}, {"SLE", "Africa", "Sierra Leone", "2020-04-27", 93., 11., 4., 
  1., 11.659, 1.379, 0.501, 0.125, "", "", "", "", "", "", "", 80.56, 
  7.976985*^6, 104.7, 19.1, 2.538, 1.285, 1390.3, 52.2, 325.721, 2.42, 8.8, 
  41.3, 19.275, "", 54.7}, {"SLE", "Africa", "Sierra Leone", "2020-04-28", 
  99., 6., 4., 0., 12.411, 0.752, 0.501, 0., "", "", "", "", "", "", "", 
  80.56, 7.976985*^6, 104.7, 19.1, 2.538, 1.285, 1390.3, 52.2, 325.721, 2.42, 
  8.8, 41.3, 19.275, "", 54.7}, {"SLE", "Africa", "Sierra Leone", 
  "2020-04-29", 104., 5., 4., 0., 13.038, 0.627, 0.501, 0., "", "", "", "", 
  "", "", "", 80.56, 7.976985*^6, 104.7, 19.1, 2.538, 1.285, 1390.3, 52.2, 
  325.721, 2.42, 8.8, 41.3, 19.275, "", 54.7}, 
 {"SLE", "Africa", "Sierra Leone", "2020-04-30", 116., 12., 4., 0., 14.542, 
  1.504, 0.501, 0., "", "", "", "", "", "", "", 80.56, 7.976985*^6, 104.7, 
  19.1, 2.538, 1.285, 1390.3, 52.2, 325.721, 2.42, 8.8, 41.3, 19.275, "", 
  54.7}, {"SLE", "Africa", "Sierra Leone", "2020-05-01", 124., 8., 7., 3., 
  15.545, 1.003, 0.878, 0.376, "", "", "", "", "", "", "", 80.56, 
  7.976985*^6, 104.7, 19.1, 2.538, 1.285, 1390.3, 52.2, 325.721, 2.42, 8.8, 
  41.3, 19.275, "", 54.7}, {"SLE", "Africa", "Sierra Leone", "2020-05-02", 
  136., 12., 7., 0., 17.049, 1.504, 0.878, 0., "", "", "", "", "", "", "", 
  80.56, 7.976985*^6, 104.7, 19.1, 2.538, 1.285, 1390.3, 52.2, 325.721, 2.42, 
  8.8, 41.3, 19.275, "", 54.7}, {"SLE", "Africa", "Sierra Leone", 
  "2020-05-03", 155., 19., 8., 1., 19.431, 2.382, 1.003, 0.125, "", "", "", 
  "", "", "", "", 94.44, 7.976985*^6, 104.7, 19.1, 2.538, 1.285, 1390.3, 
  52.2, 325.721, 2.42, 8.8, 41.3, 19.275, "", 54.7}, 
 {"SLE", "Africa", "Sierra Leone", "2020-05-04", 157., 2., 8., 0., 19.682, 
  0.251, 1.003, 0., "", "", "", "", "", "", "", 94.44, 7.976985*^6, 104.7, 
  19.1, 2.538, 1.285, 1390.3, 52.2, 325.721, 2.42, 8.8, 41.3, 19.275, "", 
  54.7}, {"SLE", "Africa", "Sierra Leone", "2020-05-05", 178., 21., 9., 1., 
  22.314, 2.633, 1.128, 0.125, "", "", "", "", "", "", "", 94.44, 
  7.976985*^6, 104.7, 19.1, 2.538, 1.285, 1390.3, 52.2, 325.721, 2.42, 8.8, 
  41.3, 19.275, "", 54.7}, {"SLE", "Africa", "Sierra Leone", "2020-05-06", 
  199., 21., 11., 2., 24.947, 2.633, 1.379, 0.251, "", "", "", "", "", "", 
  "", 73.15, 7.976985*^6, 104.7, 19.1, 2.538, 1.285, 1390.3, 52.2, 325.721, 
  2.42, 8.8, 41.3, 19.275, "", 54.7}, {"SLE", "Africa", "Sierra Leone", 
  "2020-05-07", 225., 26., 14., 3., 28.206, 3.259, 1.755, 0.376, "", "", "", 
  "", "", "", "", 73.15, 7.976985*^6, 104.7, 19.1, 2.538, 1.285, 1390.3, 
  52.2, 325.721, 2.42, 8.8, 41.3, 19.275, "", 54.7}, 
 {"SLE", "Africa", "Sierra Leone", "2020-05-08", 231., 6., 16., 2., 28.958, 
  0.752, 2.006, 0.251, "", "", "", "", "", "", "", 73.15, 7.976985*^6, 104.7, 
  19.1, 2.538, 1.285, 1390.3, 52.2, 325.721, 2.42, 8.8, 41.3, 19.275, "", 
  54.7}, {"SLE", "Africa", "Sierra Leone", "2020-05-09", 257., 26., 17., 1., 
  32.218, 3.259, 2.131, 0.125, "", "", "", "", "", "", "", 73.15, 
  7.976985*^6, 104.7, 19.1, 2.538, 1.285, 1390.3, 52.2, 325.721, 2.42, 8.8, 
  41.3, 19.275, "", 54.7}, {"SLE", "Africa", "Sierra Leone", "2020-05-10", 
  291., 34., 18., 1., 36.48, 4.262, 2.256, 0.125, "", "", "", "", "", "", "", 
  73.15, 7.976985*^6, 104.7, 19.1, 2.538, 1.285, 1390.3, 52.2, 325.721, 2.42, 
  8.8, 41.3, 19.275, "", 54.7}, {"SLE", "Africa", "Sierra Leone", 
  "2020-05-11", 307., 16., 18., 0., 38.486, 2.006, 2.256, 0., "", "", "", "", 
  "", "", "", 73.15, 7.976985*^6, 104.7, 19.1, 2.538, 1.285, 1390.3, 52.2, 
  325.721, 2.42, 8.8, 41.3, 19.275, "", 54.7}, 
 {"SLE", "Africa", "Sierra Leone", "2020-05-12", 338., 31., 19., 1., 42.372, 
  3.886, 2.382, 0.125, "", "", "", "", "", "", "", 73.15, 7.976985*^6, 104.7, 
  19.1, 2.538, 1.285, 1390.3, 52.2, 325.721, 2.42, 8.8, 41.3, 19.275, "", 
  54.7}, {"SLE", "Africa", "Sierra Leone", "2020-05-13", 338., 0., 20., 1., 
  42.372, 0., 2.507, 0.125, "", "", "", "", "", "", "", 73.15, 7.976985*^6, 
  104.7, 19.1, 2.538, 1.285, 1390.3, 52.2, 325.721, 2.42, 8.8, 41.3, 19.275, 
  "", 54.7}, {"SLE", "Africa", "Sierra Leone", "2020-05-14", 387., 49., 21., 
  1., 48.515, 6.143, 2.633, 0.125, "", "", "", "", "", "", "", 73.15, 
  7.976985*^6, 104.7, 19.1, 2.538, 1.285, 1390.3, 52.2, 325.721, 2.42, 8.8, 
  41.3, 19.275, "", 54.7}, {"SLE", "Africa", "Sierra Leone", "2020-05-15", 
  408., 21., 26., 5., 51.147, 2.633, 3.259, 0.627, "", "", "", "", "", "", 
  "", 73.15, 7.976985*^6, 104.7, 19.1, 2.538, 1.285, 1390.3, 52.2, 325.721, 
  2.42, 8.8, 41.3, 19.275, "", 54.7}, {"SLE", "Africa", "Sierra Leone", 
  "2020-05-16", 447., 39., 27., 1., 56.036, 4.889, 3.385, 0.125, "", "", "", 
  "", "", "", "", 73.15, 7.976985*^6, 104.7, 19.1, 2.538, 1.285, 1390.3, 
  52.2, 325.721, 2.42, 8.8, 41.3, 19.275, "", 54.7}, 
 {"SLE", "Africa", "Sierra Leone", "2020-05-17", 462., 15., 29., 2., 57.917, 
  1.88, 3.635, 0.251, "", "", "", "", "", "", "", 73.15, 7.976985*^6, 104.7, 
  19.1, 2.538, 1.285, 1390.3, 52.2, 325.721, 2.42, 8.8, 41.3, 19.275, "", 
  54.7}, {"SLE", "Africa", "Sierra Leone", "2020-05-18", 505., 43., 32., 3., 
  63.307, 5.391, 4.012, 0.376, "", "", "", "", "", "", "", 73.15, 
  7.976985*^6, 104.7, 19.1, 2.538, 1.285, 1390.3, 52.2, 325.721, 2.42, 8.8, 
  41.3, 19.275, "", 54.7}, {"SLE", "Africa", "Sierra Leone", "2020-05-19", 
  519., 14., 33., 1., 65.062, 1.755, 4.137, 0.125, "", "", "", "", "", "", 
  "", 73.15, 7.976985*^6, 104.7, 19.1, 2.538, 1.285, 1390.3, 52.2, 325.721, 
  2.42, 8.8, 41.3, 19.275, "", 54.7}, {"SLE", "Africa", "Sierra Leone", 
  "2020-05-20", 534., 15., 33., 0., 66.943, 1.88, 4.137, 0., "", "", "", "", 
  "", "", "", 73.15, 7.976985*^6, 104.7, 19.1, 2.538, 1.285, 1390.3, 52.2, 
  325.721, 2.42, 8.8, 41.3, 19.275, "", 54.7}, 
 {"SLE", "Africa", "Sierra Leone", "2020-05-21", 570., 36., 34., 1., 71.456, 
  4.513, 4.262, 0.125, "", "", "", "", "", "", "", 73.15, 7.976985*^6, 104.7, 
  19.1, 2.538, 1.285, 1390.3, 52.2, 325.721, 2.42, 8.8, 41.3, 19.275, "", 
  54.7}, {"SLE", "Africa", "Sierra Leone", "2020-05-22", 585., 15., 35., 1., 
  73.336, 1.88, 4.388, 0.125, "", "", "", "", "", "", "", 73.15, 7.976985*^6, 
  104.7, 19.1, 2.538, 1.285, 1390.3, 52.2, 325.721, 2.42, 8.8, 41.3, 19.275, 
  "", 54.7}, {"SLE", "Africa", "Sierra Leone", "2020-05-23", 606., 21., 38., 
  3., 75.969, 2.633, 4.764, 0.376, "", "", "", "", "", "", "", 73.15, 
  7.976985*^6, 104.7, 19.1, 2.538, 1.285, 1390.3, 52.2, 325.721, 2.42, 8.8, 
  41.3, 19.275, "", 54.7}, {"SLE", "Africa", "Sierra Leone", "2020-05-24", 
  621., 15., 39., 1., 77.849, 1.88, 4.889, 0.125, "", "", "", "", "", "", "", 
  73.15, 7.976985*^6, 104.7, 19.1, 2.538, 1.285, 1390.3, 52.2, 325.721, 2.42, 
  8.8, 41.3, 19.275, "", 54.7}, {"SLE", "Africa", "Sierra Leone", 
  "2020-05-25", 707., 86., 40., 1., 88.63, 10.781, 5.014, 0.125, "", "", "", 
  "", "", "", "", 73.15, 7.976985*^6, 104.7, 19.1, 2.538, 1.285, 1390.3, 
  52.2, 325.721, 2.42, 8.8, 41.3, 19.275, "", 54.7}, 
 {"SLE", "Africa", "Sierra Leone", "2020-05-26", 735., 28., 42., 2., 92.14, 
  3.51, 5.265, 0.251, "", "", "", "", "", "", "", 73.15, 7.976985*^6, 104.7, 
  19.1, 2.538, 1.285, 1390.3, 52.2, 325.721, 2.42, 8.8, 41.3, 19.275, "", 
  54.7}, {"SLE", "Africa", "Sierra Leone", "2020-05-27", 754., 19., 44., 2., 
  94.522, 2.382, 5.516, 0.251, "", "", "", "", "", "", "", 73.15, 
  7.976985*^6, 104.7, 19.1, 2.538, 1.285, 1390.3, 52.2, 325.721, 2.42, 8.8, 
  41.3, 19.275, "", 54.7}, {"SLE", "Africa", "Sierra Leone", "2020-05-28", 
  782., 28., 45., 1., 98.032, 3.51, 5.641, 0.125, "", "", "", "", "", "", "", 
  73.15, 7.976985*^6, 104.7, 19.1, 2.538, 1.285, 1390.3, 52.2, 325.721, 2.42, 
  8.8, 41.3, 19.275, "", 54.7}, {"SLE", "Africa", "Sierra Leone", 
  "2020-05-29", 812., 30., 45., 0., 101.793, 3.761, 5.641, 0., "", "", "", 
  "", "", "", "", 73.15, 7.976985*^6, 104.7, 19.1, 2.538, 1.285, 1390.3, 
  52.2, 325.721, 2.42, 8.8, 41.3, 19.275, "", 54.7}, 
 {"SLE", "Africa", "Sierra Leone", "2020-05-30", 829., 17., 45., 0., 103.924, 
  2.131, 5.641, 0., "", "", "", "", "", "", "", 73.15, 7.976985*^6, 104.7, 
  19.1, 2.538, 1.285, 1390.3, 52.2, 325.721, 2.42, 8.8, 41.3, 19.275, "", 
  54.7}, {"SLE", "Africa", "Sierra Leone", "2020-05-31", 852., 23., 46., 1., 
  106.807, 2.883, 5.767, 0.125, "", "", "", "", "", "", "", 73.15, 
  7.976985*^6, 104.7, 19.1, 2.538, 1.285, 1390.3, 52.2, 325.721, 2.42, 8.8, 
  41.3, 19.275, "", 54.7}, {"SLE", "Africa", "Sierra Leone", "2020-06-01", 
  861., 9., 46., 0., 107.936, 1.128, 5.767, 0., "", "", "", "", "", "", "", 
  73.15, 7.976985*^6, 104.7, 19.1, 2.538, 1.285, 1390.3, 52.2, 325.721, 2.42, 
  8.8, 41.3, 19.275, "", 54.7}, {"SLE", "Africa", "Sierra Leone", 
  "2020-06-02", 861., 0., 46., 0., 107.936, 0., 5.767, 0., "", "", "", "", 
  "", "", "", 73.15, 7.976985*^6, 104.7, 19.1, 2.538, 1.285, 1390.3, 52.2, 
  325.721, 2.42, 8.8, 41.3, 19.275, "", 54.7}, 
 {"SLE", "Africa", "Sierra Leone", "2020-06-03", 896., 35., 46., 0., 112.323, 
  4.388, 5.767, 0., "", "", "", "", "", "", "", 73.15, 7.976985*^6, 104.7, 
  19.1, 2.538, 1.285, 1390.3, 52.2, 325.721, 2.42, 8.8, 41.3, 19.275, "", 
  54.7}, {"SLE", "Africa", "Sierra Leone", "2020-06-04", 909., 13., 47., 1., 
  113.953, 1.63, 5.892, 0.125, "", "", "", "", "", "", "", 73.15, 
  7.976985*^6, 104.7, 19.1, 2.538, 1.285, 1390.3, 52.2, 325.721, 2.42, 8.8, 
  41.3, 19.275, "", 54.7}, {"SLE", "Africa", "Sierra Leone", "2020-06-05", 
  914., 5., 47., 0., 114.58, 0.627, 5.892, 0., "", "", "", "", "", "", "", 
  73.15, 7.976985*^6, 104.7, 19.1, 2.538, 1.285, 1390.3, 52.2, 325.721, 2.42, 
  8.8, 41.3, 19.275, "", 54.7}, {"SLE", "Africa", "Sierra Leone", 
  "2020-06-06", 929., 15., 47., 0., 116.46, 1.88, 5.892, 0., "", "", "", "", 
  "", "", "", 73.15, 7.976985*^6, 104.7, 19.1, 2.538, 1.285, 1390.3, 52.2, 
  325.721, 2.42, 8.8, 41.3, 19.275, "", 54.7}, 
 {"SLE", "Africa", "Sierra Leone", "2020-06-07", 946., 17., 48., 1., 118.591, 
  2.131, 6.017, 0.125, "", "", "", "", "", "", "", 73.15, 7.976985*^6, 104.7, 
  19.1, 2.538, 1.285, 1390.3, 52.2, 325.721, 2.42, 8.8, 41.3, 19.275, "", 
  54.7}, {"SLE", "Africa", "Sierra Leone", "2020-06-08", 969., 23., 48., 0., 
  121.474, 2.883, 6.017, 0., "", "", "", "", "", "", "", 56.48, 7.976985*^6, 
  104.7, 19.1, 2.538, 1.285, 1390.3, 52.2, 325.721, 2.42, 8.8, 41.3, 19.275, 
  "", 54.7}, {"SLE", "Africa", "Sierra Leone", "2020-06-09", 1001., 32., 49., 
  1., 125.486, 4.012, 6.143, 0.125, "", "", "", "", "", "", "", 56.48, 
  7.976985*^6, 104.7, 19.1, 2.538, 1.285, 1390.3, 52.2, 325.721, 2.42, 8.8, 
  41.3, 19.275, "", 54.7}, {"SLE", "Africa", "Sierra Leone", "2020-06-10", 
  1025., 24., 50., 1., 128.495, 3.009, 6.268, 0.125, "", "", "", "", "", "", 
  "", 56.48, 7.976985*^6, 104.7, 19.1, 2.538, 1.285, 1390.3, 52.2, 325.721, 
  2.42, 8.8, 41.3, 19.275, "", 54.7}, {"SLE", "Africa", "Sierra Leone", 
  "2020-06-11", 1062., 37., 50., 0., 133.133, 4.638, 6.268, 0., "", "", "", 
  "", "", "", "", 56.48, 7.976985*^6, 104.7, 19.1, 2.538, 1.285, 1390.3, 
  52.2, 325.721, 2.42, 8.8, 41.3, 19.275, "", 54.7}, 
 {"SLE", "Africa", "Sierra Leone", "2020-06-12", 1085., 23., 50., 0., 
  136.016, 2.883, 6.268, 0., "", "", "", "", "", "", "", 56.48, 7.976985*^6, 
  104.7, 19.1, 2.538, 1.285, 1390.3, 52.2, 325.721, 2.42, 8.8, 41.3, 19.275, 
  "", 54.7}, {"SLE", "Africa", "Sierra Leone", "2020-06-13", 1103., 18., 51., 
  1., 138.273, 2.256, 6.393, 0.125, "", "", "", "", "", "", "", 56.48, 
  7.976985*^6, 104.7, 19.1, 2.538, 1.285, 1390.3, 52.2, 325.721, 2.42, 8.8, 
  41.3, 19.275, "", 54.7}, {"SLE", "Africa", "Sierra Leone", "2020-06-14", 
  1132., 29., 51., 0., 141.908, 3.635, 6.393, 0., "", "", "", "", "", "", "", 
  56.48, 7.976985*^6, 104.7, 19.1, 2.538, 1.285, 1390.3, 52.2, 325.721, 2.42, 
  8.8, 41.3, 19.275, "", 54.7}, {"SLE", "Africa", "Sierra Leone", 
  "2020-06-15", 1169., 37., 51., 0., 146.547, 4.638, 6.393, 0., "", "", "", 
  "", "", "", "", 56.48, 7.976985*^6, 104.7, 19.1, 2.538, 1.285, 1390.3, 
  52.2, 325.721, 2.42, 8.8, 41.3, 19.275, "", 54.7}, 
 {"SLE", "Africa", "Sierra Leone", "2020-06-16", 1176., 7., 51., 0., 147.424, 
  0.878, 6.393, 0., "", "", "", "", "", "", "", 56.48, 7.976985*^6, 104.7, 
  19.1, 2.538, 1.285, 1390.3, 52.2, 325.721, 2.42, 8.8, 41.3, 19.275, "", 
  54.7}, {"SLE", "Africa", "Sierra Leone", "2020-06-17", 1225., 49., 51., 0., 
  153.567, 6.143, 6.393, 0., "", "", "", "", "", "", "", 56.48, 7.976985*^6, 
  104.7, 19.1, 2.538, 1.285, 1390.3, 52.2, 325.721, 2.42, 8.8, 41.3, 19.275, 
  "", 54.7}, {"SLE", "Africa", "Sierra Leone", "2020-06-18", 1249., 24., 51., 
  0., 156.575, 3.009, 6.393, 0., "", "", "", "", "", "", "", 56.48, 
  7.976985*^6, 104.7, 19.1, 2.538, 1.285, 1390.3, 52.2, 325.721, 2.42, 8.8, 
  41.3, 19.275, "", 54.7}, {"SLE", "Africa", "Sierra Leone", "2020-06-19", 
  1272., 23., 51., 0., 159.459, 2.883, 6.393, 0., "", "", "", "", "", "", "", 
  56.48, 7.976985*^6, 104.7, 19.1, 2.538, 1.285, 1390.3, 52.2, 325.721, 2.42, 
  8.8, 41.3, 19.275, "", 54.7}, {"SLE", "Africa", "Sierra Leone", 
  "2020-06-20", 1298., 26., 53., 2., 162.718, 3.259, 6.644, 0.251, "", "", 
  "", "", "", "", "", 56.48, 7.976985*^6, 104.7, 19.1, 2.538, 1.285, 1390.3, 
  52.2, 325.721, 2.42, 8.8, 41.3, 19.275, "", 54.7}, 
 {"SLE", "Africa", "Sierra Leone", "2020-06-21", 1309., 11., 53., 0., 
  164.097, 1.379, 6.644, 0., "", "", "", "", "", "", "", 56.48, 7.976985*^6, 
  104.7, 19.1, 2.538, 1.285, 1390.3, 52.2, 325.721, 2.42, 8.8, 41.3, 19.275, 
  "", 54.7}, {"SLE", "Africa", "Sierra Leone", "2020-06-22", 1327., 18., 55., 
  2., 166.354, 2.256, 6.895, 0.251, "", "", "", "", "", "", "", 56.48, 
  7.976985*^6, 104.7, 19.1, 2.538, 1.285, 1390.3, 52.2, 325.721, 2.42, 8.8, 
  41.3, 19.275, "", 54.7}, {"SLE", "Africa", "Sierra Leone", "2020-06-23", 
  1340., 13., 55., 0., 167.983, 1.63, 6.895, 0., "", "", "", "", "", "", "", 
  56.48, 7.976985*^6, 104.7, 19.1, 2.538, 1.285, 1390.3, 52.2, 325.721, 2.42, 
  8.8, 41.3, 19.275, "", 54.7}, {"SLE", "Africa", "Sierra Leone", 
  "2020-06-24", 1347., 7., 55., 0., 168.861, 0.878, 6.895, 0., "", "", "", 
  "", "", "", "", 56.48, 7.976985*^6, 104.7, 19.1, 2.538, 1.285, 1390.3, 
  52.2, 325.721, 2.42, 8.8, 41.3, 19.275, "", 54.7}, 
 {"SLE", "Africa", "Sierra Leone", "2020-06-25", 1354., 7., 56., 1., 169.738, 
  0.878, 7.02, 0.125, "", "", "", "", "", "", "", 56.48, 7.976985*^6, 104.7, 
  19.1, 2.538, 1.285, 1390.3, 52.2, 325.721, 2.42, 8.8, 41.3, 19.275, "", 
  54.7}, {"SLE", "Africa", "Sierra Leone", "2020-06-26", 1381., 27., 56., 0., 
  173.123, 3.385, 7.02, 0., "", "", "", "", "", "", "", 56.48, 7.976985*^6, 
  104.7, 19.1, 2.538, 1.285, 1390.3, 52.2, 325.721, 2.42, 8.8, 41.3, 19.275, 
  "", 54.7}, {"SLE", "Africa", "Sierra Leone", "2020-06-27", 1394., 13., 59., 
  3., 174.753, 1.63, 7.396, 0.376, "", "", "", "", "", "", "", 56.48, 
  7.976985*^6, 104.7, 19.1, 2.538, 1.285, 1390.3, 52.2, 325.721, 2.42, 8.8, 
  41.3, 19.275, "", 54.7}, {"SLE", "Africa", "Sierra Leone", "2020-06-28", 
  1410., 16., 59., 0., 176.759, 2.006, 7.396, 0., "", "", "", "", "", "", "", 
  56.48, 7.976985*^6, 104.7, 19.1, 2.538, 1.285, 1390.3, 52.2, 325.721, 2.42, 
  8.8, 41.3, 19.275, "", 54.7}, {"SLE", "Africa", "Sierra Leone", 
  "2020-06-29", 1427., 17., 60., 1., 178.89, 2.131, 7.522, 0.125, "", "", "", 
  "", "", "", "", 56.48, 7.976985*^6, 104.7, 19.1, 2.538, 1.285, 1390.3, 
  52.2, 325.721, 2.42, 8.8, 41.3, 19.275, "", 54.7}, 
 {"SLE", "Africa", "Sierra Leone", "2020-06-30", 1450., 23., 60., 0., 
  181.773, 2.883, 7.522, 0., "", "", "", "", "", "", "", 56.48, 7.976985*^6, 
  104.7, 19.1, 2.538, 1.285, 1390.3, 52.2, 325.721, 2.42, 8.8, 41.3, 19.275, 
  "", 54.7}, {"SLE", "Africa", "Sierra Leone", "2020-07-01", 1462., 12., 60., 
  0., 183.277, 1.504, 7.522, 0., "", "", "", "", "", "", "", 56.48, 
  7.976985*^6, 104.7, 19.1, 2.538, 1.285, 1390.3, 52.2, 325.721, 2.42, 8.8, 
  41.3, 19.275, "", 54.7}, {"SLE", "Africa", "Sierra Leone", "2020-07-02", 
  1498., 36., 60., 0., 187.79, 4.513, 7.522, 0., "", "", "", "", "", "", "", 
  56.48, 7.976985*^6, 104.7, 19.1, 2.538, 1.285, 1390.3, 52.2, 325.721, 2.42, 
  8.8, 41.3, 19.275, "", 54.7}, {"SLE", "Africa", "Sierra Leone", 
  "2020-07-03", 1518., 20., 60., 0., 190.297, 2.507, 7.522, 0., "", "", "", 
  "", "", "", "", "", 7.976985*^6, 104.7, 19.1, 2.538, 1.285, 1390.3, 52.2, 
  325.721, 2.42, 8.8, 41.3, 19.275, "", 54.7}, 
 {"SLE", "Africa", "Sierra Leone", "2020-07-04", 1524., 6., 62., 2., 191.05, 
  0.752, 7.772, 0.251, "", "", "", "", "", "", "", "", 7.976985*^6, 104.7, 
  19.1, 2.538, 1.285, 1390.3, 52.2, 325.721, 2.42, 8.8, 41.3, 19.275, "", 
  54.7}, {"SLE", "Africa", "Sierra Leone", "2020-07-05", 1533., 9., 62., 0., 
  192.178, 1.128, 7.772, 0., "", "", "", "", "", "", "", "", 7.976985*^6, 
  104.7, 19.1, 2.538, 1.285, 1390.3, 52.2, 325.721, 2.42, 8.8, 41.3, 19.275, 
  "", 54.7}, {"SLE", "Africa", "Sierra Leone", "2020-07-06", 1542., 9., 62., 
  0., 193.306, 1.128, 7.772, 0., "", "", "", "", "", "", "", "", 7.976985*^6, 
  104.7, 19.1, 2.538, 1.285, 1390.3, 52.2, 325.721, 2.42, 8.8, 41.3, 19.275, 
  "", 54.7}, {"SLE", "Africa", "Sierra Leone", "2020-07-07", 1542., 0., 62., 
  0., 193.306, 0., 7.772, 0., "", "", "", "", "", "", "", "", 7.976985*^6, 
  104.7, 19.1, 2.538, 1.285, 1390.3, 52.2, 325.721, 2.42, 8.8, 41.3, 19.275, 
  "", 54.7}, {"SLE", "Africa", "Sierra Leone", "2020-07-08", 1572., 30., 63., 
  1., 197.067, 3.761, 7.898, 0.125, "", "", "", "", "", "", "", "", 
  7.976985*^6, 104.7, 19.1, 2.538, 1.285, 1390.3, 52.2, 325.721, 2.42, 8.8, 
  41.3, 19.275, "", 54.7}, {"SGP", "Asia", "Singapore", "2019-12-31", 0., 0., 
  0., 0., 0., 0., 0., 0., "", "", "", "", "", "", "", "", 5.850343*^6, 
  7915.731, 42.4, 12.922, 7.049, 85535.383, "", 92.243, 10.99, 5.2, 28.3, "", 
  2.4, 83.62}, {"SGP", "Asia", "Singapore", "2020-01-01", 0., 0., 0., 0., 0., 
  0., 0., 0., "", "", "", "", "", "", "", 0., 5.850343*^6, 7915.731, 42.4, 
  12.922, 7.049, 85535.383, "", 92.243, 10.99, 5.2, 28.3, "", 2.4, 83.62}, 
 {"SGP", "Asia", "Singapore", "2020-01-02", 0., 0., 0., 0., 0., 0., 0., 0., 
  "", "", "", "", "", "", "", 13.89, 5.850343*^6, 7915.731, 42.4, 12.922, 
  7.049, 85535.383, "", 92.243, 10.99, 5.2, 28.3, "", 2.4, 83.62}, 
 {"SGP", "Asia", "Singapore", "2020-01-03", 0., 0., 0., 0., 0., 0., 0., 0., 
  "", "", "", "", "", "", "", 13.89, 5.850343*^6, 7915.731, 42.4, 12.922, 
  7.049, 85535.383, "", 92.243, 10.99, 5.2, 28.3, "", 2.4, 83.62}, 
 {"SGP", "Asia", "Singapore", "2020-01-04", 0., 0., 0., 0., 0., 0., 0., 0., 
  "", "", "", "", "", "", "", 13.89, 5.850343*^6, 7915.731, 42.4, 12.922, 
  7.049, 85535.383, "", 92.243, 10.99, 5.2, 28.3, "", 2.4, 83.62}, 
 {"SGP", "Asia", "Singapore", "2020-01-05", 0., 0., 0., 0., 0., 0., 0., 0., 
  "", "", "", "", "", "", "", 13.89, 5.850343*^6, 7915.731, 42.4, 12.922, 
  7.049, 85535.383, "", 92.243, 10.99, 5.2, 28.3, "", 2.4, 83.62}, 
 {"SGP", "Asia", "Singapore", "2020-01-06", 0., 0., 0., 0., 0., 0., 0., 0., 
  "", "", "", "", "", "", "", 13.89, 5.850343*^6, 7915.731, 42.4, 12.922, 
  7.049, 85535.383, "", 92.243, 10.99, 5.2, 28.3, "", 2.4, 83.62}, 
 {"SGP", "Asia", "Singapore", "2020-01-07", 0., 0., 0., 0., 0., 0., 0., 0., 
  "", "", "", "", "", "", "", 13.89, 5.850343*^6, 7915.731, 42.4, 12.922, 
  7.049, 85535.383, "", 92.243, 10.99, 5.2, 28.3, "", 2.4, 83.62}, 
 {"SGP", "Asia", "Singapore", "2020-01-08", 0., 0., 0., 0., 0., 0., 0., 0., 
  "", "", "", "", "", "", "", 13.89, 5.850343*^6, 7915.731, 42.4, 12.922, 
  7.049, 85535.383, "", 92.243, 10.99, 5.2, 28.3, "", 2.4, 83.62}, 
 {"SGP", "Asia", "Singapore", "2020-01-09", 0., 0., 0., 0., 0., 0., 0., 0., 
  "", "", "", "", "", "", "", 13.89, 5.850343*^6, 7915.731, 42.4, 12.922, 
  7.049, 85535.383, "", 92.243, 10.99, 5.2, 28.3, "", 2.4, 83.62}, 
 {"SGP", "Asia", "Singapore", "2020-01-10", 0., 0., 0., 0., 0., 0., 0., 0., 
  "", "", "", "", "", "", "", 13.89, 5.850343*^6, 7915.731, 42.4, 12.922, 
  7.049, 85535.383, "", 92.243, 10.99, 5.2, 28.3, "", 2.4, 83.62}, 
 {"SGP", "Asia", "Singapore", "2020-01-11", 0., 0., 0., 0., 0., 0., 0., 0., 
  "", "", "", "", "", "", "", 13.89, 5.850343*^6, 7915.731, 42.4, 12.922, 
  7.049, 85535.383, "", 92.243, 10.99, 5.2, 28.3, "", 2.4, 83.62}, 
 {"SGP", "Asia", "Singapore", "2020-01-12", 0., 0., 0., 0., 0., 0., 0., 0., 
  "", "", "", "", "", "", "", 13.89, 5.850343*^6, 7915.731, 42.4, 12.922, 
  7.049, 85535.383, "", 92.243, 10.99, 5.2, 28.3, "", 2.4, 83.62}, 
 {"SGP", "Asia", "Singapore", "2020-01-13", 0., 0., 0., 0., 0., 0., 0., 0., 
  "", "", "", "", "", "", "", 13.89, 5.850343*^6, 7915.731, 42.4, 12.922, 
  7.049, 85535.383, "", 92.243, 10.99, 5.2, 28.3, "", 2.4, 83.62}, 
 {"SGP", "Asia", "Singapore", "2020-01-14", 0., 0., 0., 0., 0., 0., 0., 0., 
  "", "", "", "", "", "", "", 13.89, 5.850343*^6, 7915.731, 42.4, 12.922, 
  7.049, 85535.383, "", 92.243, 10.99, 5.2, 28.3, "", 2.4, 83.62}, 
 {"SGP", "Asia", "Singapore", "2020-01-15", 0., 0., 0., 0., 0., 0., 0., 0., 
  "", "", "", "", "", "", "", 13.89, 5.850343*^6, 7915.731, 42.4, 12.922, 
  7.049, 85535.383, "", 92.243, 10.99, 5.2, 28.3, "", 2.4, 83.62}, 
 {"SGP", "Asia", "Singapore", "2020-01-16", 0., 0., 0., 0., 0., 0., 0., 0., 
  "", "", "", "", "", "", "", 13.89, 5.850343*^6, 7915.731, 42.4, 12.922, 
  7.049, 85535.383, "", 92.243, 10.99, 5.2, 28.3, "", 2.4, 83.62}, 
 {"SGP", "Asia", "Singapore", "2020-01-17", 0., 0., 0., 0., 0., 0., 0., 0., 
  "", "", "", "", "", "", "", 13.89, 5.850343*^6, 7915.731, 42.4, 12.922, 
  7.049, 85535.383, "", 92.243, 10.99, 5.2, 28.3, "", 2.4, 83.62}, 
 {"SGP", "Asia", "Singapore", "2020-01-18", 0., 0., 0., 0., 0., 0., 0., 0., 
  "", "", "", "", "", "", "", 13.89, 5.850343*^6, 7915.731, 42.4, 12.922, 
  7.049, 85535.383, "", 92.243, 10.99, 5.2, 28.3, "", 2.4, 83.62}, 
 {"SGP", "Asia", "Singapore", "2020-01-19", 0., 0., 0., 0., 0., 0., 0., 0., 
  "", "", "", "", "", "", "", 13.89, 5.850343*^6, 7915.731, 42.4, 12.922, 
  7.049, 85535.383, "", 92.243, 10.99, 5.2, 28.3, "", 2.4, 83.62}, 
 {"SGP", "Asia", "Singapore", "2020-01-20", 0., 0., 0., 0., 0., 0., 0., 0., 
  "", "", "", "", "", "", "", 13.89, 5.850343*^6, 7915.731, 42.4, 12.922, 
  7.049, 85535.383, "", 92.243, 10.99, 5.2, 28.3, "", 2.4, 83.62}, 
 {"SGP", "Asia", "Singapore", "2020-01-21", 0., 0., 0., 0., 0., 0., 0., 0., 
  "", "", "", "", "", "", "", 13.89, 5.850343*^6, 7915.731, 42.4, 12.922, 
  7.049, 85535.383, "", 92.243, 10.99, 5.2, 28.3, "", 2.4, 83.62}, 
 {"SGP", "Asia", "Singapore", "2020-01-22", 0., 0., 0., 0., 0., 0., 0., 0., 
  "", "", "", "", "", "", "", 13.89, 5.850343*^6, 7915.731, 42.4, 12.922, 
  7.049, 85535.383, "", 92.243, 10.99, 5.2, 28.3, "", 2.4, 83.62}, 
 {"SGP", "Asia", "Singapore", "2020-01-23", 0., 0., 0., 0., 0., 0., 0., 0., 
  "", "", "", "", "", "", "", 19.44, 5.850343*^6, 7915.731, 42.4, 12.922, 
  7.049, 85535.383, "", 92.243, 10.99, 5.2, 28.3, "", 2.4, 83.62}, 
 {"SGP", "Asia", "Singapore", "2020-01-24", 3., 3., 0., 0., 0.513, 0.513, 0., 
  0., "", "", "", "", "", "", "", 19.44, 5.850343*^6, 7915.731, 42.4, 12.922, 
  7.049, 85535.383, "", 92.243, 10.99, 5.2, 28.3, "", 2.4, 83.62}, 
 {"SGP", "Asia", "Singapore", "2020-01-25", 3., 0., 0., 0., 0.513, 0., 0., 
  0., "", "", "", "", "", "", "", 19.44, 5.850343*^6, 7915.731, 42.4, 12.922, 
  7.049, 85535.383, "", 92.243, 10.99, 5.2, 28.3, "", 2.4, 83.62}, 
 {"SGP", "Asia", "Singapore", "2020-01-26", 4., 1., 0., 0., 0.684, 0.171, 0., 
  0., "", "", "", "", "", "", "", 19.44, 5.850343*^6, 7915.731, 42.4, 12.922, 
  7.049, 85535.383, "", 92.243, 10.99, 5.2, 28.3, "", 2.4, 83.62}, 
 {"SGP", "Asia", "Singapore", "2020-01-27", 4., 0., 0., 0., 0.684, 0., 0., 
  0., "", "", "", "", "", "", "", 19.44, 5.850343*^6, 7915.731, 42.4, 12.922, 
  7.049, 85535.383, "", 92.243, 10.99, 5.2, 28.3, "", 2.4, 83.62}, 
 {"SGP", "Asia", "Singapore", "2020-01-28", 5., 1., 0., 0., 0.855, 0.171, 0., 
  0., "", "", "", "", "", "", "", 19.44, 5.850343*^6, 7915.731, 42.4, 12.922, 
  7.049, 85535.383, "", 92.243, 10.99, 5.2, 28.3, "", 2.4, 83.62}, 
 {"SGP", "Asia", "Singapore", "2020-01-29", 7., 2., 0., 0., 1.197, 0.342, 0., 
  0., "", "", "", "", "", "", "", 19.44, 5.850343*^6, 7915.731, 42.4, 12.922, 
  7.049, 85535.383, "", 92.243, 10.99, 5.2, 28.3, "", 2.4, 83.62}, 
 {"SGP", "Asia", "Singapore", "2020-01-30", 10., 3., 0., 0., 1.709, 0.513, 
  0., 0., "", "", "", "", "", "", "", 19.44, 5.850343*^6, 7915.731, 42.4, 
  12.922, 7.049, 85535.383, "", 92.243, 10.99, 5.2, 28.3, "", 2.4, 83.62}, 
 {"SGP", "Asia", "Singapore", "2020-01-31", 13., 3., 0., 0., 2.222, 0.513, 
  0., 0., "", "", "", "", "", "", "", 19.44, 5.850343*^6, 7915.731, 42.4, 
  12.922, 7.049, 85535.383, "", 92.243, 10.99, 5.2, 28.3, "", 2.4, 83.62}, 
 {"SGP", "Asia", "Singapore", "2020-02-01", 16., 3., 0., 0., 2.735, 0.513, 
  0., 0., "", "", "", "", "", "", "", 19.44, 5.850343*^6, 7915.731, 42.4, 
  12.922, 7.049, 85535.383, "", 92.243, 10.99, 5.2, 28.3, "", 2.4, 83.62}, 
 {"SGP", "Asia", "Singapore", "2020-02-02", 18., 2., 0., 0., 3.077, 0.342, 
  0., 0., "", "", "", "", "", "", "", 19.44, 5.850343*^6, 7915.731, 42.4, 
  12.922, 7.049, 85535.383, "", 92.243, 10.99, 5.2, 28.3, "", 2.4, 83.62}, 
 {"SGP", "Asia", "Singapore", "2020-02-03", 18., 0., 0., 0., 3.077, 0., 0., 
  0., "", "", "", "", "", "", "", 19.44, 5.850343*^6, 7915.731, 42.4, 12.922, 
  7.049, 85535.383, "", 92.243, 10.99, 5.2, 28.3, "", 2.4, 83.62}, 
 {"SGP", "Asia", "Singapore", "2020-02-04", 18., 0., 0., 0., 3.077, 0., 0., 
  0., "", "", "", "", "", "", "", 19.44, 5.850343*^6, 7915.731, 42.4, 12.922, 
  7.049, 85535.383, "", 92.243, 10.99, 5.2, 28.3, "", 2.4, 83.62}, 
 {"SGP", "Asia", "Singapore", "2020-02-05", 24., 6., 0., 0., 4.102, 1.026, 
  0., 0., "", "", "", "", "", "", "", 19.44, 5.850343*^6, 7915.731, 42.4, 
  12.922, 7.049, 85535.383, "", 92.243, 10.99, 5.2, 28.3, "", 2.4, 83.62}, 
 {"SGP", "Asia", "Singapore", "2020-02-06", 28., 4., 0., 0., 4.786, 0.684, 
  0., 0., "", "", "", "", "", "", "", 19.44, 5.850343*^6, 7915.731, 42.4, 
  12.922, 7.049, 85535.383, "", 92.243, 10.99, 5.2, 28.3, "", 2.4, 83.62}, 
 {"SGP", "Asia", "Singapore", "2020-02-07", 30., 2., 0., 0., 5.128, 0.342, 
  0., 0., "", "", "", "", "", "", "", 25., 5.850343*^6, 7915.731, 42.4, 
  12.922, 7.049, 85535.383, "", 92.243, 10.99, 5.2, 28.3, "", 2.4, 83.62}, 
 {"SGP", "Asia", "Singapore", "2020-02-08", 33., 3., 0., 0., 5.641, 0.513, 
  0., 0., "", "", "", "", "", "", "", 25., 5.850343*^6, 7915.731, 42.4, 
  12.922, 7.049, 85535.383, "", 92.243, 10.99, 5.2, 28.3, "", 2.4, 83.62}, 
 {"SGP", "Asia", "Singapore", "2020-02-09", 40., 7., 0., 0., 6.837, 1.197, 
  0., 0., "", "", "", "", "", "", "", 25., 5.850343*^6, 7915.731, 42.4, 
  12.922, 7.049, 85535.383, "", 92.243, 10.99, 5.2, 28.3, "", 2.4, 83.62}, 
 {"SGP", "Asia", "Singapore", "2020-02-10", 43., 3., 0., 0., 7.35, 0.513, 0., 
  0., "", "", "", "", "", "", "", 25., 5.850343*^6, 7915.731, 42.4, 12.922, 
  7.049, 85535.383, "", 92.243, 10.99, 5.2, 28.3, "", 2.4, 83.62}, 
 {"SGP", "Asia", "Singapore", "2020-02-11", 45., 2., 0., 0., 7.692, 0.342, 
  0., 0., "", "", "", "", "", "", "", 25., 5.850343*^6, 7915.731, 42.4, 
  12.922, 7.049, 85535.383, "", 92.243, 10.99, 5.2, 28.3, "", 2.4, 83.62}, 
 {"SGP", "Asia", "Singapore", "2020-02-12", 47., 2., 0., 0., 8.034, 0.342, 
  0., 0., "", "", "", "", "", "", "", 25., 5.850343*^6, 7915.731, 42.4, 
  12.922, 7.049, 85535.383, "", 92.243, 10.99, 5.2, 28.3, "", 2.4, 83.62}, 
 {"SGP", "Asia", "Singapore", "2020-02-13", 50., 3., 0., 0., 8.547, 0.513, 
  0., 0., "", "", "", "", "", "", "", 25., 5.850343*^6, 7915.731, 42.4, 
  12.922, 7.049, 85535.383, "", 92.243, 10.99, 5.2, 28.3, "", 2.4, 83.62}, 
 {"SGP", "Asia", "Singapore", "2020-02-14", 58., 8., 0., 0., 9.914, 1.367, 
  0., 0., "", "", "", "", "", "", "", 25., 5.850343*^6, 7915.731, 42.4, 
  12.922, 7.049, 85535.383, "", 92.243, 10.99, 5.2, 28.3, "", 2.4, 83.62}, 
 {"SGP", "Asia", "Singapore", "2020-02-15", 67., 9., 0., 0., 11.452, 1.538, 
  0., 0., "", "", "", "", "", "", "", 25., 5.850343*^6, 7915.731, 42.4, 
  12.922, 7.049, 85535.383, "", 92.243, 10.99, 5.2, 28.3, "", 2.4, 83.62}, 
 {"SGP", "Asia", "Singapore", "2020-02-16", 72., 5., 0., 0., 12.307, 0.855, 
  0., 0., "", "", "", "", "", "", "", 25., 5.850343*^6, 7915.731, 42.4, 
  12.922, 7.049, 85535.383, "", 92.243, 10.99, 5.2, 28.3, "", 2.4, 83.62}, 
 {"SGP", "Asia", "Singapore", "2020-02-17", 75., 3., 0., 0., 12.82, 0.513, 
  0., 0., "", "", "", "", "", "", "", 25., 5.850343*^6, 7915.731, 42.4, 
  12.922, 7.049, 85535.383, "", 92.243, 10.99, 5.2, 28.3, "", 2.4, 83.62}, 
 {"SGP", "Asia", "Singapore", "2020-02-18", 77., 2., 0., 0., 13.162, 0.342, 
  0., 0., "", "", "", "", "", "", "", 25., 5.850343*^6, 7915.731, 42.4, 
  12.922, 7.049, 85535.383, "", 92.243, 10.99, 5.2, 28.3, "", 2.4, 83.62}, 
 {"SGP", "Asia", "Singapore", "2020-02-19", 81., 4., 0., 0., 13.845, 0.684, 
  0., 0., "", "", "", "", "", "", "", 25., 5.850343*^6, 7915.731, 42.4, 
  12.922, 7.049, 85535.383, "", 92.243, 10.99, 5.2, 28.3, "", 2.4, 83.62}, 
 {"SGP", "Asia", "Singapore", "2020-02-20", 84., 3., 0., 0., 14.358, 0.513, 
  0., 0., "", "", "", "", "", "", "", 25., 5.850343*^6, 7915.731, 42.4, 
  12.922, 7.049, 85535.383, "", 92.243, 10.99, 5.2, 28.3, "", 2.4, 83.62}, 
 {"SGP", "Asia", "Singapore", "2020-02-21", 85., 1., 0., 0., 14.529, 0.171, 
  0., 0., "", "", "", "", "", "", "", 25., 5.850343*^6, 7915.731, 42.4, 
  12.922, 7.049, 85535.383, "", 92.243, 10.99, 5.2, 28.3, "", 2.4, 83.62}, 
 {"SGP", "Asia", "Singapore", "2020-02-22", 86., 1., 0., 0., 14.7, 0.171, 0., 
  0., "", "", "", "", "", "", "", 25., 5.850343*^6, 7915.731, 42.4, 12.922, 
  7.049, 85535.383, "", 92.243, 10.99, 5.2, 28.3, "", 2.4, 83.62}, 
 {"SGP", "Asia", "Singapore", "2020-02-23", 89., 3., 0., 0., 15.213, 0.513, 
  0., 0., "", "", "", "", "", "", "", 25., 5.850343*^6, 7915.731, 42.4, 
  12.922, 7.049, 85535.383, "", 92.243, 10.99, 5.2, 28.3, "", 2.4, 83.62}, 
 {"SGP", "Asia", "Singapore", "2020-02-24", 89., 0., 0., 0., 15.213, 0., 0., 
  0., "", "", "", "", "", "", "", 25., 5.850343*^6, 7915.731, 42.4, 12.922, 
  7.049, 85535.383, "", 92.243, 10.99, 5.2, 28.3, "", 2.4, 83.62}, 
 {"SGP", "Asia", "Singapore", "2020-02-25", 90., 1., 0., 0., 15.384, 0.171, 
  0., 0., "", "", "", "", "", "", "", 25., 5.850343*^6, 7915.731, 42.4, 
  12.922, 7.049, 85535.383, "", 92.243, 10.99, 5.2, 28.3, "", 2.4, 83.62}, 
 {"SGP", "Asia", "Singapore", "2020-02-26", 91., 1., 0., 0., 15.555, 0.171, 
  0., 0., "", "", "", "", "", "", "", 25., 5.850343*^6, 7915.731, 42.4, 
  12.922, 7.049, 85535.383, "", 92.243, 10.99, 5.2, 28.3, "", 2.4, 83.62}, 
 {"SGP", "Asia", "Singapore", "2020-02-27", 93., 2., 0., 0., 15.897, 0.342, 
  0., 0., "", "", "", "", "", "", "", 25., 5.850343*^6, 7915.731, 42.4, 
  12.922, 7.049, 85535.383, "", 92.243, 10.99, 5.2, 28.3, "", 2.4, 83.62}, 
 {"SGP", "Asia", "Singapore", "2020-02-28", 96., 3., 0., 0., 16.409, 0.513, 
  0., 0., "", "", "", "", "", "", "", 25., 5.850343*^6, 7915.731, 42.4, 
  12.922, 7.049, 85535.383, "", 92.243, 10.99, 5.2, 28.3, "", 2.4, 83.62}, 
 {"SGP", "Asia", "Singapore", "2020-02-29", 98., 2., 0., 0., 16.751, 0.342, 
  0., 0., "", "", "", "", "", "", "", 25., 5.850343*^6, 7915.731, 42.4, 
  12.922, 7.049, 85535.383, "", 92.243, 10.99, 5.2, 28.3, "", 2.4, 83.62}, 
 {"SGP", "Asia", "Singapore", "2020-03-01", 102., 4., 0., 0., 17.435, 0.684, 
  0., 0., "", "", "", "", "", "", "", 25., 5.850343*^6, 7915.731, 42.4, 
  12.922, 7.049, 85535.383, "", 92.243, 10.99, 5.2, 28.3, "", 2.4, 83.62}, 
 {"SGP", "Asia", "Singapore", "2020-03-02", 106., 4., 0., 0., 18.119, 0.684, 
  0., 0., "", "", "", "", "", "", "", 25., 5.850343*^6, 7915.731, 42.4, 
  12.922, 7.049, 85535.383, "", 92.243, 10.99, 5.2, 28.3, "", 2.4, 83.62}, 
 {"SGP", "Asia", "Singapore", "2020-03-03", 108., 2., 0., 0., 18.46, 0.342, 
  0., 0., "", "", "", "", "", "", "", 25., 5.850343*^6, 7915.731, 42.4, 
  12.922, 7.049, 85535.383, "", 92.243, 10.99, 5.2, 28.3, "", 2.4, 83.62}, 
 {"SGP", "Asia", "Singapore", "2020-03-04", 110., 2., 0., 0., 18.802, 0.342, 
  0., 0., "", "", "", "", "", "", "", 25., 5.850343*^6, 7915.731, 42.4, 
  12.922, 7.049, 85535.383, "", 92.243, 10.99, 5.2, 28.3, "", 2.4, 83.62}, 
 {"SGP", "Asia", "Singapore", "2020-03-05", 112., 2., 0., 0., 19.144, 0.342, 
  0., 0., "", "", "", "", "", "", "", 25., 5.850343*^6, 7915.731, 42.4, 
  12.922, 7.049, 85535.383, "", 92.243, 10.99, 5.2, 28.3, "", 2.4, 83.62}, 
 {"SGP", "Asia", "Singapore", "2020-03-06", 117., 5., 0., 0., 19.999, 0.855, 
  0., 0., "", "", "", "", "", "", "", 25., 5.850343*^6, 7915.731, 42.4, 
  12.922, 7.049, 85535.383, "", 92.243, 10.99, 5.2, 28.3, "", 2.4, 83.62}, 
 {"SGP", "Asia", "Singapore", "2020-03-07", 130., 13., 0., 0., 22.221, 2.222, 
  0., 0., "", "", "", "", "", "", "", 25., 5.850343*^6, 7915.731, 42.4, 
  12.922, 7.049, 85535.383, "", 92.243, 10.99, 5.2, 28.3, "", 2.4, 83.62}, 
 {"SGP", "Asia", "Singapore", "2020-03-08", 138., 8., 0., 0., 23.588, 1.367, 
  0., 0., "", "", "", "", "", "", "", 25., 5.850343*^6, 7915.731, 42.4, 
  12.922, 7.049, 85535.383, "", 92.243, 10.99, 5.2, 28.3, "", 2.4, 83.62}, 
 {"SGP", "Asia", "Singapore", "2020-03-09", 150., 12., 0., 0., 25.64, 2.051, 
  0., 0., "", "", "", "", "", "", "", 25., 5.850343*^6, 7915.731, 42.4, 
  12.922, 7.049, 85535.383, "", 92.243, 10.99, 5.2, 28.3, "", 2.4, 83.62}, 
 {"SGP", "Asia", "Singapore", "2020-03-10", 160., 10., 0., 0., 27.349, 1.709, 
  0., 0., "", "", "", "", "", "", "", 25., 5.850343*^6, 7915.731, 42.4, 
  12.922, 7.049, 85535.383, "", 92.243, 10.99, 5.2, 28.3, "", 2.4, 83.62}, 
 {"SGP", "Asia", "Singapore", "2020-03-11", 166., 6., 0., 0., 28.374, 1.026, 
  0., 0., "", "", "", "", "", "", "", 25., 5.850343*^6, 7915.731, 42.4, 
  12.922, 7.049, 85535.383, "", 92.243, 10.99, 5.2, 28.3, "", 2.4, 83.62}, 
 {"SGP", "Asia", "Singapore", "2020-03-12", 178., 12., 0., 0., 30.426, 2.051, 
  0., 0., "", "", "", "", "", "", "", 25., 5.850343*^6, 7915.731, 42.4, 
  12.922, 7.049, 85535.383, "", 92.243, 10.99, 5.2, 28.3, "", 2.4, 83.62}, 
 {"SGP", "Asia", "Singapore", "2020-03-13", 187., 9., 0., 0., 31.964, 1.538, 
  0., 0., "", "", "", "", "", "", "", 36.11, 5.850343*^6, 7915.731, 42.4, 
  12.922, 7.049, 85535.383, "", 92.243, 10.99, 5.2, 28.3, "", 2.4, 83.62}, 
 {"SGP", "Asia", "Singapore", "2020-03-14", 200., 13., 0., 0., 34.186, 2.222, 
  0., 0., "", "", "", "", "", "", "", 36.11, 5.850343*^6, 7915.731, 42.4, 
  12.922, 7.049, 85535.383, "", 92.243, 10.99, 5.2, 28.3, "", 2.4, 83.62}, 
 {"SGP", "Asia", "Singapore", "2020-03-15", 214., 14., 0., 0., 36.579, 2.393, 
  0., 0., "", "", "", "", "", "", "", 36.11, 5.850343*^6, 7915.731, 42.4, 
  12.922, 7.049, 85535.383, "", 92.243, 10.99, 5.2, 28.3, "", 2.4, 83.62}, 
 {"SGP", "Asia", "Singapore", "2020-03-16", 226., 12., 0., 0., 38.63, 2.051, 
  0., 0., "", "", "", "", "", "", "", 36.11, 5.850343*^6, 7915.731, 42.4, 
  12.922, 7.049, 85535.383, "", 92.243, 10.99, 5.2, 28.3, "", 2.4, 83.62}, 
 {"SGP", "Asia", "Singapore", "2020-03-17", 243., 17., 0., 0., 41.536, 2.906, 
  0., 0., "", "", "", "", "", "", "", 36.11, 5.850343*^6, 7915.731, 42.4, 
  12.922, 7.049, 85535.383, "", 92.243, 10.99, 5.2, 28.3, "", 2.4, 83.62}, 
 {"SGP", "Asia", "Singapore", "2020-03-18", 266., 23., 0., 0., 45.467, 3.931, 
  0., 0., "", "", "", "", "", "", "", 36.11, 5.850343*^6, 7915.731, 42.4, 
  12.922, 7.049, 85535.383, "", 92.243, 10.99, 5.2, 28.3, "", 2.4, 83.62}, 
 {"SGP", "Asia", "Singapore", "2020-03-19", 313., 47., 0., 0., 53.501, 8.034, 
  0., 0., "", "", "", "", "", "", "", 36.11, 5.850343*^6, 7915.731, 42.4, 
  12.922, 7.049, 85535.383, "", 92.243, 10.99, 5.2, 28.3, "", 2.4, 83.62}, 
 {"SGP", "Asia", "Singapore", "2020-03-20", 345., 32., 0., 0., 58.971, 5.47, 
  0., 0., "", "", "", "", "", "", "", 36.11, 5.850343*^6, 7915.731, 42.4, 
  12.922, 7.049, 85535.383, "", 92.243, 10.99, 5.2, 28.3, "", 2.4, 83.62}, 
 {"SGP", "Asia", "Singapore", "2020-03-21", 385., 40., 0., 0., 65.808, 6.837, 
  0., 0., "", "", "", "", "", "", "", 36.11, 5.850343*^6, 7915.731, 42.4, 
  12.922, 7.049, 85535.383, "", 92.243, 10.99, 5.2, 28.3, "", 2.4, 83.62}, 
 {"SGP", "Asia", "Singapore", "2020-03-22", 432., 47., 2., 2., 73.842, 8.034, 
  0.342, 0.342, "", "", "", "", "", "", "", 36.11, 5.850343*^6, 7915.731, 
  42.4, 12.922, 7.049, 85535.383, "", 92.243, 10.99, 5.2, 28.3, "", 2.4, 
  83.62}, {"SGP", "Asia", "Singapore", "2020-03-23", 455., 23., 2., 0., 
  77.773, 3.931, 0.342, 0., "", "", "", "", "", "", "", 36.11, 5.850343*^6, 
  7915.731, 42.4, 12.922, 7.049, 85535.383, "", 92.243, 10.99, 5.2, 28.3, "", 
  2.4, 83.62}, {"SGP", "Asia", "Singapore", "2020-03-24", 509., 54., 2., 0., 
  87.003, 9.23, 0.342, 0., "", "", "", "", "", "", "", 36.11, 5.850343*^6, 
  7915.731, 42.4, 12.922, 7.049, 85535.383, "", 92.243, 10.99, 5.2, 28.3, "", 
  2.4, 83.62}, {"SGP", "Asia", "Singapore", "2020-03-25", 558., 49., 2., 0., 
  95.379, 8.376, 0.342, 0., "", "", "", "", "", "", "", 36.11, 5.850343*^6, 
  7915.731, 42.4, 12.922, 7.049, 85535.383, "", 92.243, 10.99, 5.2, 28.3, "", 
  2.4, 83.62}, {"SGP", "Asia", "Singapore", "2020-03-26", 568., 10., 2., 0., 
  97.088, 1.709, 0.342, 0., "", "", "", "", "", "", "", 36.11, 5.850343*^6, 
  7915.731, 42.4, 12.922, 7.049, 85535.383, "", 92.243, 10.99, 5.2, 28.3, "", 
  2.4, 83.62}, {"SGP", "Asia", "Singapore", "2020-03-27", 594., 26., 2., 0., 
  101.533, 4.444, 0.342, 0., "", "", "", "", "", "", "", 38.89, 5.850343*^6, 
  7915.731, 42.4, 12.922, 7.049, 85535.383, "", 92.243, 10.99, 5.2, 28.3, "", 
  2.4, 83.62}, {"SGP", "Asia", "Singapore", "2020-03-28", 732., 138., 2., 0., 
  125.121, 23.588, 0.342, 0., "", "", "", "", "", "", "", 38.89, 5.850343*^6, 
  7915.731, 42.4, 12.922, 7.049, 85535.383, "", 92.243, 10.99, 5.2, 28.3, "", 
  2.4, 83.62}, {"SGP", "Asia", "Singapore", "2020-03-29", 803., 71., 3., 1., 
  137.257, 12.136, 0.513, 0.171, "", "", "", "", "", "", "", 38.89, 
  5.850343*^6, 7915.731, 42.4, 12.922, 7.049, 85535.383, "", 92.243, 10.99, 
  5.2, 28.3, "", 2.4, 83.62}, {"SGP", "Asia", "Singapore", "2020-03-30", 
  844., 41., 3., 0., 144.265, 7.008, 0.513, 0., "", "", "", "", "", "", "", 
  38.89, 5.850343*^6, 7915.731, 42.4, 12.922, 7.049, 85535.383, "", 92.243, 
  10.99, 5.2, 28.3, "", 2.4, 83.62}, {"SGP", "Asia", "Singapore", 
  "2020-03-31", 844., 0., 3., 0., 144.265, 0., 0.513, 0., "", "", "", "", "", 
  "", "", 38.89, 5.850343*^6, 7915.731, 42.4, 12.922, 7.049, 85535.383, "", 
  92.243, 10.99, 5.2, 28.3, "", 2.4, 83.62}, {"SGP", "Asia", "Singapore", 
  "2020-04-01", 879., 35., 3., 0., 150.248, 5.983, 0.513, 0., "", "", "", "", 
  "", "", "", 38.89, 5.850343*^6, 7915.731, 42.4, 12.922, 7.049, 85535.383, 
  "", 92.243, 10.99, 5.2, 28.3, "", 2.4, 83.62}, 
 {"SGP", "Asia", "Singapore", "2020-04-02", 1000., 121., 4., 1., 170.93, 
  20.683, 0.684, 0.171, "", "", "", "", "", "", "", 38.89, 5.850343*^6, 
  7915.731, 42.4, 12.922, 7.049, 85535.383, "", 92.243, 10.99, 5.2, 28.3, "", 
  2.4, 83.62}, {"SGP", "Asia", "Singapore", "2020-04-03", 1049., 49., 5., 1., 
  179.306, 8.376, 0.855, 0.171, "", "", "", "", "", "", "", 48.15, 
  5.850343*^6, 7915.731, 42.4, 12.922, 7.049, 85535.383, "", 92.243, 10.99, 
  5.2, 28.3, "", 2.4, 83.62}, {"SGP", "Asia", "Singapore", "2020-04-04", 
  1114., 65., 5., 0., 190.416, 11.11, 0.855, 0., "", "", "", "", "", "", "", 
  48.15, 5.850343*^6, 7915.731, 42.4, 12.922, 7.049, 85535.383, "", 92.243, 
  10.99, 5.2, 28.3, "", 2.4, 83.62}, {"SGP", "Asia", "Singapore", 
  "2020-04-05", 1189., 75., 6., 1., 203.236, 12.82, 1.026, 0.171, "", "", "", 
  "", "", "", "", 48.15, 5.850343*^6, 7915.731, 42.4, 12.922, 7.049, 
  85535.383, "", 92.243, 10.99, 5.2, 28.3, "", 2.4, 83.62}, 
 {"SGP", "Asia", "Singapore", "2020-04-06", 1309., 120., 6., 0., 223.748, 
  20.512, 1.026, 0., "", "", "", "", "", "", "", 48.15, 5.850343*^6, 
  7915.731, 42.4, 12.922, 7.049, 85535.383, "", 92.243, 10.99, 5.2, 28.3, "", 
  2.4, 83.62}, {"SGP", "Asia", "Singapore", "2020-04-07", 1375., 66., 6., 0., 
  235.029, 11.281, 1.026, 0., 47486., "", 8.117, "", "", "", "people tested", 
  59.26, 5.850343*^6, 7915.731, 42.4, 12.922, 7.049, 85535.383, "", 92.243, 
  10.99, 5.2, 28.3, "", 2.4, 83.62}, {"SGP", "Asia", "Singapore", 
  "2020-04-08", 1481., 106., 6., 0., 253.148, 18.119, 1.026, 0., "", "", "", 
  "", "", "", "people tested", 82.41, 5.850343*^6, 7915.731, 42.4, 12.922, 
  7.049, 85535.383, "", 92.243, 10.99, 5.2, 28.3, "", 2.4, 83.62}, 
 {"SGP", "Asia", "Singapore", "2020-04-09", 1623., 142., 6., 0., 277.42, 
  24.272, 1.026, 0., "", "", "", "", "", "", "people tested", 82.41, 
  5.850343*^6, 7915.731, 42.4, 12.922, 7.049, 85535.383, "", 92.243, 10.99, 
  5.2, 28.3, "", 2.4, 83.62}, {"SGP", "Asia", "Singapore", "2020-04-10", 
  1909., 286., 6., 0., 326.306, 48.886, 1.026, 0., "", "", "", "", "", "", 
  "people tested", 79.63, 5.850343*^6, 7915.731, 42.4, 12.922, 7.049, 
  85535.383, "", 92.243, 10.99, 5.2, 28.3, "", 2.4, 83.62}, 
 {"SGP", "Asia", "Singapore", "2020-04-11", 1909., 0., 6., 0., 326.306, 0., 
  1.026, 0., "", "", "", "", "", "", "people tested", 79.63, 5.850343*^6, 
  7915.731, 42.4, 12.922, 7.049, 85535.383, "", 92.243, 10.99, 5.2, 28.3, "", 
  2.4, 83.62}, {"SGP", "Asia", "Singapore", "2020-04-12", 2299., 390., 8., 
  2., 392.968, 66.663, 1.367, 0.342, "", "", "", "", "", "", "people tested", 
  79.63, 5.850343*^6, 7915.731, 42.4, 12.922, 7.049, 85535.383, "", 92.243, 
  10.99, 5.2, 28.3, "", 2.4, 83.62}, {"SGP", "Asia", "Singapore", 
  "2020-04-13", 2532., 233., 8., 0., 432.795, 39.827, 1.367, 0., "", "", "", 
  "", "", "", "people tested", 79.63, 5.850343*^6, 7915.731, 42.4, 12.922, 
  7.049, 85535.383, "", 92.243, 10.99, 5.2, 28.3, "", 2.4, 83.62}, 
 {"SGP", "Asia", "Singapore", "2020-04-14", 2918., 386., 9., 1., 498.774, 
  65.979, 1.538, 0.171, 59737., "", 10.211, "", 1750., 0.299, 
  "people tested", 85.19, 5.850343*^6, 7915.731, 42.4, 12.922, 7.049, 
  85535.383, "", 92.243, 10.99, 5.2, 28.3, "", 2.4, 83.62}, 
 {"SGP", "Asia", "Singapore", "2020-04-15", 3252., 334., 10., 1., 555.865, 
  57.091, 1.709, 0.171, "", "", "", "", 2046., 0.35, "people tested", 85.19, 
  5.850343*^6, 7915.731, 42.4, 12.922, 7.049, 85535.383, "", 92.243, 10.99, 
  5.2, 28.3, "", 2.4, 83.62}, {"SGP", "Asia", "Singapore", "2020-04-16", 
  3699., 447., 10., 0., 632.271, 76.406, 1.709, 0., "", "", "", "", 2341., 
  0.4, "people tested", 85.19, 5.850343*^6, 7915.731, 42.4, 12.922, 7.049, 
  85535.383, "", 92.243, 10.99, 5.2, 28.3, "", 2.4, 83.62}, 
 {"SGP", "Asia", "Singapore", "2020-04-17", 4427., 728., 10., 0., 756.708, 
  124.437, 1.709, 0., "", "", "", "", 2636., 0.451, "people tested", 85.19, 
  5.850343*^6, 7915.731, 42.4, 12.922, 7.049, 85535.383, "", 92.243, 10.99, 
  5.2, 28.3, "", 2.4, 83.62}, {"SGP", "Asia", "Singapore", "2020-04-18", 
  5050., 623., 11., 1., 863.197, 106.489, 1.88, 0.171, "", "", "", "", 2932., 
  0.501, "people tested", 85.19, 5.850343*^6, 7915.731, 42.4, 12.922, 7.049, 
  85535.383, "", 92.243, 10.99, 5.2, 28.3, "", 2.4, 83.62}, 
 {"SGP", "Asia", "Singapore", "2020-04-19", 5992., 942., 11., 0., 1024.213, 
  161.016, 1.88, 0., "", "", "", "", 3227., 0.552, "people tested", 85.19, 
  5.850343*^6, 7915.731, 42.4, 12.922, 7.049, 85535.383, "", 92.243, 10.99, 
  5.2, 28.3, "", 2.4, 83.62}, {"SGP", "Asia", "Singapore", "2020-04-20", 
  6588., 596., 11., 0., 1126.088, 101.874, 1.88, 0., 82644., "", 14.126, "", 
  3522., 0.602, "people tested", 85.19, 5.850343*^6, 7915.731, 42.4, 12.922, 
  7.049, 85535.383, "", 92.243, 10.99, 5.2, 28.3, "", 2.4, 83.62}, 
 {"SGP", "Asia", "Singapore", "2020-04-21", 8014., 1426., 11., 0., 1369.834, 
  243.746, 1.88, 0., "", "", "", "", 3625., 0.62, "people tested", 85.19, 
  5.850343*^6, 7915.731, 42.4, 12.922, 7.049, 85535.383, "", 92.243, 10.99, 
  5.2, 28.3, "", 2.4, 83.62}, {"SGP", "Asia", "Singapore", "2020-04-22", 
  9125., 1111., 11., 0., 1559.738, 189.903, 1.88, 0., "", "", "", "", 3433., 
  0.587, "people tested", 85.19, 5.850343*^6, 7915.731, 42.4, 12.922, 7.049, 
  85535.383, "", 92.243, 10.99, 5.2, 28.3, "", 2.4, 83.62}, 
 {"SGP", "Asia", "Singapore", "2020-04-23", 10141., 1016., 12., 1., 1733.403, 
  173.665, 2.051, 0.171, "", "", "", "", 3240., 0.554, "people tested", 
  85.19, 5.850343*^6, 7915.731, 42.4, 12.922, 7.049, 85535.383, "", 92.243, 
  10.99, 5.2, 28.3, "", 2.4, 83.62}, {"SGP", "Asia", "Singapore", 
  "2020-04-24", 11178., 1037., 12., 0., 1910.657, 177.255, 2.051, 0., "", "", 
  "", "", 3047., 0.521, "people tested", 85.19, 5.850343*^6, 7915.731, 42.4, 
  12.922, 7.049, 85535.383, "", 92.243, 10.99, 5.2, 28.3, "", 2.4, 83.62}, 
 {"SGP", "Asia", "Singapore", "2020-04-25", 12075., 897., 12., 0., 2063.982, 
  153.324, 2.051, 0., "", "", "", "", 2855., 0.488, "people tested", 85.19, 
  5.850343*^6, 7915.731, 42.4, 12.922, 7.049, 85535.383, "", 92.243, 10.99, 
  5.2, 28.3, "", 2.4, 83.62}, {"SGP", "Asia", "Singapore", "2020-04-26", 
  12693., 618., 12., 0., 2169.616, 105.635, 2.051, 0., "", "", "", "", 2662., 
  0.455, "people tested", 85.19, 5.850343*^6, 7915.731, 42.4, 12.922, 7.049, 
  85535.383, "", 92.243, 10.99, 5.2, 28.3, "", 2.4, 83.62}, 
 {"SGP", "Asia", "Singapore", "2020-04-27", 13624., 931., 12., 0., 2328.752, 
  159.136, 2.051, 0., 99929., "", 17.081, "", 2469., 0.422, "people tested", 
  85.19, 5.850343*^6, 7915.731, 42.4, 12.922, 7.049, 85535.383, "", 92.243, 
  10.99, 5.2, 28.3, "", 2.4, 83.62}, {"SGP", "Asia", "Singapore", 
  "2020-04-28", 14423., 799., 14., 2., 2465.326, 136.573, 2.393, 0.342, "", 
  "", "", "", 2598., 0.444, "people tested", 85.19, 5.850343*^6, 7915.731, 
  42.4, 12.922, 7.049, 85535.383, "", 92.243, 10.99, 5.2, 28.3, "", 2.4, 
  83.62}, {"SGP", "Asia", "Singapore", "2020-04-29", 14951., 528., 14., 0., 
  2555.577, 90.251, 2.393, 0., "", "", "", "", 2727., 0.466, "people tested", 
  85.19, 5.850343*^6, 7915.731, 42.4, 12.922, 7.049, 85535.383, "", 92.243, 
  10.99, 5.2, 28.3, "", 2.4, 83.62}, {"SGP", "Asia", "Singapore", 
  "2020-04-30", 15641., 690., 14., 0., 2673.518, 117.942, 2.393, 0., "", "", 
  "", "", 2856., 0.488, "people tested", 85.19, 5.850343*^6, 7915.731, 42.4, 
  12.922, 7.049, 85535.383, "", 92.243, 10.99, 5.2, 28.3, "", 2.4, 83.62}, 
 {"SGP", "Asia", "Singapore", "2020-05-01", 16169., 528., 15., 1., 2763.77, 
  90.251, 2.564, 0.171, "", "", "", "", 2984., 0.51, "people tested", 85.19, 
  5.850343*^6, 7915.731, 42.4, 12.922, 7.049, 85535.383, "", 92.243, 10.99, 
  5.2, 28.3, "", 2.4, 83.62}, {"SGP", "Asia", "Singapore", "2020-05-02", 
  17101., 932., 16., 1., 2923.076, 159.307, 2.735, 0.171, "", "", "", "", 
  3113., 0.532, "people tested", 85.19, 5.850343*^6, 7915.731, 42.4, 12.922, 
  7.049, 85535.383, "", 92.243, 10.99, 5.2, 28.3, "", 2.4, 83.62}, 
 {"SGP", "Asia", "Singapore", "2020-05-03", 17548., 447., 17., 1., 2999.482, 
  76.406, 2.906, 0.171, "", "", "", "", 3242., 0.554, "people tested", 85.19, 
  5.850343*^6, 7915.731, 42.4, 12.922, 7.049, 85535.383, "", 92.243, 10.99, 
  5.2, 28.3, "", 2.4, 83.62}, {"SGP", "Asia", "Singapore", "2020-05-04", 
  18205., 657., 18., 1., 3111.783, 112.301, 3.077, 0.171, 123525., "", 
  21.114, "", 3371., 0.576, "people tested", 85.19, 5.850343*^6, 7915.731, 
  42.4, 12.922, 7.049, 85535.383, "", 92.243, 10.99, 5.2, 28.3, "", 2.4, 
  83.62}, {"SGP", "Asia", "Singapore", "2020-05-05", 18778., 573., 18., 0., 
  3209.726, 97.943, 3.077, 0., "", "", "", "", 4381., 0.749, "people tested", 
  85.19, 5.850343*^6, 7915.731, 42.4, 12.922, 7.049, 85535.383, "", 92.243, 
  10.99, 5.2, 28.3, "", 2.4, 83.62}, {"SGP", "Asia", "Singapore", 
  "2020-05-06", 19410., 632., 18., 0., 3317.754, 108.028, 3.077, 0., "", "", 
  "", "", 5391., 0.921, "people tested", 85.19, 5.850343*^6, 7915.731, 42.4, 
  12.922, 7.049, 85535.383, "", 92.243, 10.99, 5.2, 28.3, "", 2.4, 83.62}, 
 {"SGP", "Asia", "Singapore", "2020-05-07", 20198., 788., 20., 2., 3452.447, 
  134.693, 3.419, 0.342, "", "", "", "", 6402., 1.094, "people tested", 
  85.19, 5.850343*^6, 7915.731, 42.4, 12.922, 7.049, 85535.383, "", 92.243, 
  10.99, 5.2, 28.3, "", 2.4, 83.62}, {"SGP", "Asia", "Singapore", 
  "2020-05-08", 20939., 741., 20., 0., 3579.106, 126.659, 3.419, 0., "", "", 
  "", "", 7412., 1.267, "people tested", 85.19, 5.850343*^6, 7915.731, 42.4, 
  12.922, 7.049, 85535.383, "", 92.243, 10.99, 5.2, 28.3, "", 2.4, 83.62}, 
 {"SGP", "Asia", "Singapore", "2020-05-09", 21707., 768., 20., 0., 3710.381, 
  131.274, 3.419, 0., "", "", "", "", 8422., 1.44, "people tested", 85.19, 
  5.850343*^6, 7915.731, 42.4, 12.922, 7.049, 85535.383, "", 92.243, 10.99, 
  5.2, 28.3, "", 2.4, 83.62}, {"SGP", "Asia", "Singapore", "2020-05-10", 
  22460., 753., 20., 0., 3839.091, 128.71, 3.419, 0., 186183., "", 31.824, 
  "", 9433., 1.612, "people tested", 85.19, 5.850343*^6, 7915.731, 42.4, 
  12.922, 7.049, 85535.383, "", 92.243, 10.99, 5.2, 28.3, "", 2.4, 83.62}, 
 {"SGP", "Asia", "Singapore", "2020-05-11", 23336., 876., 20., 0., 3988.826, 
  149.735, 3.419, 0., "", "", "", "", 9042., 1.546, "people tested", 85.19, 
  5.850343*^6, 7915.731, 42.4, 12.922, 7.049, 85535.383, "", 92.243, 10.99, 
  5.2, 28.3, "", 2.4, 83.62}, {"SGP", "Asia", "Singapore", "2020-05-12", 
  23787., 451., 21., 1., 4065.915, 77.089, 3.59, 0.171, "", "", "", "", 
  7641., 1.306, "people tested", 81.48, 5.850343*^6, 7915.731, 42.4, 12.922, 
  7.049, 85535.383, "", 92.243, 10.99, 5.2, 28.3, "", 2.4, 83.62}, 
 {"SGP", "Asia", "Singapore", "2020-05-13", 24671., 884., 21., 0., 4217.018, 
  151.102, 3.59, 0., "", "", "", "", 6239., 1.066, "people tested", 81.48, 
  5.850343*^6, 7915.731, 42.4, 12.922, 7.049, 85535.383, "", 92.243, 10.99, 
  5.2, 28.3, "", 2.4, 83.62}, {"SGP", "Asia", "Singapore", "2020-05-14", 
  25346., 675., 21., 0., 4332.396, 115.378, 3.59, 0., "", "", "", "", 4838., 
  0.827, "people tested", 81.48, 5.850343*^6, 7915.731, 42.4, 12.922, 7.049, 
  85535.383, "", 92.243, 10.99, 5.2, 28.3, "", 2.4, 83.62}, 
 {"SGP", "Asia", "Singapore", "2020-05-15", 26098., 752., 21., 0., 4460.935, 
  128.539, 3.59, 0., "", "", "", "", 3437., 0.587, "people tested", 81.48, 
  5.850343*^6, 7915.731, 42.4, 12.922, 7.049, 85535.383, "", 92.243, 10.99, 
  5.2, 28.3, "", 2.4, 83.62}, {"SGP", "Asia", "Singapore", "2020-05-16", 
  26891., 793., 21., 0., 4596.483, 135.548, 3.59, 0., "", "", "", "", 2036., 
  0.348, "people tested", 81.48, 5.850343*^6, 7915.731, 42.4, 12.922, 7.049, 
  85535.383, "", 92.243, 10.99, 5.2, 28.3, "", 2.4, 83.62}, 
 {"SGP", "Asia", "Singapore", "2020-05-17", 27356., 465., 22., 1., 4675.965, 
  79.483, 3.76, 0.171, "", "", "", "", 635., 0.109, "people tested", 81.48, 
  5.850343*^6, 7915.731, 42.4, 12.922, 7.049, 85535.383, "", 92.243, 10.99, 
  5.2, 28.3, "", 2.4, 83.62}, {"SGP", "Asia", "Singapore", "2020-05-18", 
  28038., 682., 22., 0., 4792.54, 116.574, 3.76, 0., 191260., "", 32.692, "", 
  635., 0.109, "people tested", 81.48, 5.850343*^6, 7915.731, 42.4, 12.922, 
  7.049, 85535.383, "", 92.243, 10.99, 5.2, 28.3, "", 2.4, 83.62}, 
 {"SGP", "Asia", "Singapore", "2020-05-19", 28343., 305., 22., 0., 4844.673, 
  52.134, 3.76, 0., "", "", "", "", 1110., 0.19, "people tested", 81.48, 
  5.850343*^6, 7915.731, 42.4, 12.922, 7.049, 85535.383, "", 92.243, 10.99, 
  5.2, 28.3, "", 2.4, 83.62}, {"SGP", "Asia", "Singapore", "2020-05-20", 
  28794., 451., 22., 0., 4921.763, 77.089, 3.76, 0., "", "", "", "", 1585., 
  0.271, "people tested", 81.48, 5.850343*^6, 7915.731, 42.4, 12.922, 7.049, 
  85535.383, "", 92.243, 10.99, 5.2, 28.3, "", 2.4, 83.62}, 
 {"SGP", "Asia", "Singapore", "2020-05-21", 29364., 570., 22., 0., 5019.193, 
  97.43, 3.76, 0., "", "", "", "", 2061., 0.352, "people tested", 81.48, 
  5.850343*^6, 7915.731, 42.4, 12.922, 7.049, 85535.383, "", 92.243, 10.99, 
  5.2, 28.3, "", 2.4, 83.62}, {"SGP", "Asia", "Singapore", "2020-05-22", 
  29812., 448., 23., 1., 5095.77, 76.577, 3.931, 0.171, "", "", "", "", 
  2536., 0.433, "people tested", 81.48, 5.850343*^6, 7915.731, 42.4, 12.922, 
  7.049, 85535.383, "", 92.243, 10.99, 5.2, 28.3, "", 2.4, 83.62}, 
 {"SGP", "Asia", "Singapore", "2020-05-23", 30426., 614., 23., 0., 5200.721, 
  104.951, 3.931, 0., "", "", "", "", 3012., 0.515, "people tested", 81.48, 
  5.850343*^6, 7915.731, 42.4, 12.922, 7.049, 85535.383, "", 92.243, 10.99, 
  5.2, 28.3, "", 2.4, 83.62}, {"SGP", "Asia", "Singapore", "2020-05-24", 
  31068., 642., 23., 0., 5310.458, 109.737, 3.931, 0., "", "", "", "", 3487., 
  0.596, "people tested", 81.48, 5.850343*^6, 7915.731, 42.4, 12.922, 7.049, 
  85535.383, "", 92.243, 10.99, 5.2, 28.3, "", 2.4, 83.62}, 
 {"SGP", "Asia", "Singapore", "2020-05-25", 31616., 548., 23., 0., 5404.128, 
  93.67, 3.931, 0., 218996., "", 37.433, "", 3962., 0.677, "people tested", 
  81.48, 5.850343*^6, 7915.731, 42.4, 12.922, 7.049, 85535.383, "", 92.243, 
  10.99, 5.2, 28.3, "", 2.4, 83.62}, {"SGP", "Asia", "Singapore", 
  "2020-05-26", 31960., 344., 23., 0., 5462.928, 58.8, 3.931, 0., "", "", "", 
  "", 4323., 0.739, "people tested", 81.48, 5.850343*^6, 7915.731, 42.4, 
  12.922, 7.049, 85535.383, "", 92.243, 10.99, 5.2, 28.3, "", 2.4, 83.62}, 
 {"SGP", "Asia", "Singapore", "2020-05-27", 32343., 383., 23., 0., 5528.394, 
  65.466, 3.931, 0., "", "", "", "", 4683., 0.8, "people tested", 81.48, 
  5.850343*^6, 7915.731, 42.4, 12.922, 7.049, 85535.383, "", 92.243, 10.99, 
  5.2, 28.3, "", 2.4, 83.62}, {"SGP", "Asia", "Singapore", "2020-05-28", 
  32876., 533., 23., 0., 5619.5, 91.106, 3.931, 0., "", "", "", "", 5044., 
  0.862, "people tested", 81.48, 5.850343*^6, 7915.731, 42.4, 12.922, 7.049, 
  85535.383, "", 92.243, 10.99, 5.2, 28.3, "", 2.4, 83.62}, 
 {"SGP", "Asia", "Singapore", "2020-05-29", 33249., 373., 23., 0., 5683.257, 
  63.757, 3.931, 0., "", "", "", "", 5404., 0.924, "people tested", 81.48, 
  5.850343*^6, 7915.731, 42.4, 12.922, 7.049, 85535.383, "", 92.243, 10.99, 
  5.2, 28.3, "", 2.4, 83.62}, {"SGP", "Asia", "Singapore", "2020-05-30", 
  33860., 611., 23., 0., 5787.695, 104.438, 3.931, 0., "", "", "", "", 5764., 
  0.985, "people tested", 81.48, 5.850343*^6, 7915.731, 42.4, 12.922, 7.049, 
  85535.383, "", 92.243, 10.99, 5.2, 28.3, "", 2.4, 83.62}, 
 {"SGP", "Asia", "Singapore", "2020-05-31", 34366., 506., 23., 0., 5874.185, 
  86.491, 3.931, 0., "", "", "", "", 6125., 1.047, "people tested", 81.48, 
  5.850343*^6, 7915.731, 42.4, 12.922, 7.049, 85535.383, "", 92.243, 10.99, 
  5.2, 28.3, "", 2.4, 83.62}, {"SGP", "Asia", "Singapore", "2020-06-01", 
  34884., 518., 23., 0., 5962.727, 88.542, 3.931, 0., 264393., "", 45.193, 
  "", 6485., 1.108, "people tested", 81.48, 5.850343*^6, 7915.731, 42.4, 
  12.922, 7.049, 85535.383, "", 92.243, 10.99, 5.2, 28.3, "", 2.4, 83.62}, 
 {"SGP", "Asia", "Singapore", "2020-06-02", 35292., 408., 24., 1., 6032.467, 
  69.74, 4.102, 0.171, "", "", "", "", 5979., 1.022, "people tested", 77.78, 
  5.850343*^6, 7915.731, 42.4, 12.922, 7.049, 85535.383, "", 92.243, 10.99, 
  5.2, 28.3, "", 2.4, 83.62}, {"SGP", "Asia", "Singapore", "2020-06-03", 
  35836., 544., 24., 0., 6125.453, 92.986, 4.102, 0., "", "", "", "", 5472., 
  0.935, "people tested", 77.78, 5.850343*^6, 7915.731, 42.4, 12.922, 7.049, 
  85535.383, "", 92.243, 10.99, 5.2, 28.3, "", 2.4, 83.62}, 
 {"SGP", "Asia", "Singapore", "2020-06-04", 36405., 569., 24., 0., 6222.712, 
  97.259, 4.102, 0., "", "", "", "", 4965., 0.849, "people tested", 77.78, 
  5.850343*^6, 7915.731, 42.4, 12.922, 7.049, 85535.383, "", 92.243, 10.99, 
  5.2, 28.3, "", 2.4, 83.62}, {"SGP", "Asia", "Singapore", "2020-06-05", 
  36922., 517., 24., 0., 6311.083, 88.371, 4.102, 0., "", "", "", "", 4459., 
  0.762, "people tested", 77.78, 5.850343*^6, 7915.731, 42.4, 12.922, 7.049, 
  85535.383, "", 92.243, 10.99, 5.2, 28.3, "", 2.4, 83.62}, 
 {"SGP", "Asia", "Singapore", "2020-06-06", 37183., 261., 24., 0., 6355.696, 
  44.613, 4.102, 0., "", "", "", "", 3952., 0.676, "people tested", 77.78, 
  5.850343*^6, 7915.731, 42.4, 12.922, 7.049, 85535.383, "", 92.243, 10.99, 
  5.2, 28.3, "", 2.4, 83.62}, {"SGP", "Asia", "Singapore", "2020-06-07", 
  37527., 344., 25., 1., 6414.496, 58.8, 4.273, 0.171, "", "", "", "", 3445., 
  0.589, "people tested", 77.78, 5.850343*^6, 7915.731, 42.4, 12.922, 7.049, 
  85535.383, "", 92.243, 10.99, 5.2, 28.3, "", 2.4, 83.62}, 
 {"SGP", "Asia", "Singapore", "2020-06-08", 37910., 383., 25., 0., 6479.962, 
  65.466, 4.273, 0., 284963., "", 48.709, "", 2939., 0.502, "people tested", 
  77.78, 5.850343*^6, 7915.731, 42.4, 12.922, 7.049, 85535.383, "", 92.243, 
  10.99, 5.2, 28.3, "", 2.4, 83.62}, {"SGP", "Asia", "Singapore", 
  "2020-06-09", 38296., 386., 25., 0., 6545.941, 65.979, 4.273, 0., "", "", 
  "", "", 3660., 0.626, "people tested", 77.78, 5.850343*^6, 7915.731, 42.4, 
  12.922, 7.049, 85535.383, "", 92.243, 10.99, 5.2, 28.3, "", 2.4, 83.62}, 
 {"SGP", "Asia", "Singapore", "2020-06-10", 38514., 218., 25., 0., 6583.204, 
  37.263, 4.273, 0., "", "", "", "", 4382., 0.749, "people tested", 77.78, 
  5.850343*^6, 7915.731, 42.4, 12.922, 7.049, 85535.383, "", 92.243, 10.99, 
  5.2, 28.3, "", 2.4, 83.62}, {"SGP", "Asia", "Singapore", "2020-06-11", 
  38965., 451., 25., 0., 6660.293, 77.089, 4.273, 0., "", "", "", "", 5104., 
  0.872, "people tested", 77.78, 5.850343*^6, 7915.731, 42.4, 12.922, 7.049, 
  85535.383, "", 92.243, 10.99, 5.2, 28.3, "", 2.4, 83.62}, 
 {"SGP", "Asia", "Singapore", "2020-06-12", 39387., 422., 25., 0., 6732.426, 
  72.133, 4.273, 0., "", "", "", "", 5825., 0.996, "people tested", 77.78, 
  5.850343*^6, 7915.731, 42.4, 12.922, 7.049, 85535.383, "", 92.243, 10.99, 
  5.2, 28.3, "", 2.4, 83.62}, {"SGP", "Asia", "Singapore", "2020-06-13", 
  39850., 463., 25., 0., 6811.566, 79.141, 4.273, 0., "", "", "", "", 6547., 
  1.119, "people tested", 77.78, 5.850343*^6, 7915.731, 42.4, 12.922, 7.049, 
  85535.383, "", 92.243, 10.99, 5.2, 28.3, "", 2.4, 83.62}, 
 {"SGP", "Asia", "Singapore", "2020-06-14", 40197., 347., 26., 1., 6870.879, 
  59.313, 4.444, 0.171, "", "", "", "", 7268., 1.242, "people tested", 77.78, 
  5.850343*^6, 7915.731, 42.4, 12.922, 7.049, 85535.383, "", 92.243, 10.99, 
  5.2, 28.3, "", 2.4, 83.62}, {"SGP", "Asia", "Singapore", "2020-06-15", 
  40604., 407., 26., 0., 6940.448, 69.569, 4.444, 0., 340894., "", 58.269, 
  "", 7990., 1.366, "people tested", 77.78, 5.850343*^6, 7915.731, 42.4, 
  12.922, 7.049, 85535.383, "", 92.243, 10.99, 5.2, 28.3, "", 2.4, 83.62}, 
 {"SGP", "Asia", "Singapore", "2020-06-16", 40818., 214., 26., 0., 6977.027, 
  36.579, 4.444, 0., "", "", "", "", 7580., 1.296, "people tested", 77.78, 
  5.850343*^6, 7915.731, 42.4, 12.922, 7.049, 85535.383, "", 92.243, 10.99, 
  5.2, 28.3, "", 2.4, 83.62}, {"SGP", "Asia", "Singapore", "2020-06-17", 
  40969., 151., 26., 0., 7002.837, 25.81, 4.444, 0., "", "", "", "", 7171., 
  1.226, "people tested", 77.78, 5.850343*^6, 7915.731, 42.4, 12.922, 7.049, 
  85535.383, "", 92.243, 10.99, 5.2, 28.3, "", 2.4, 83.62}, 
 {"SGP", "Asia", "Singapore", "2020-06-18", 41216., 247., 26., 0., 7045.057, 
  42.22, 4.444, 0., "", "", "", "", 6761., 1.156, "people tested", 77.78, 
  5.850343*^6, 7915.731, 42.4, 12.922, 7.049, 85535.383, "", 92.243, 10.99, 
  5.2, 28.3, "", 2.4, 83.62}, {"SGP", "Asia", "Singapore", "2020-06-19", 
  41473., 257., 26., 0., 7088.986, 43.929, 4.444, 0., "", "", "", "", 6351., 
  1.086, "people tested", 53.7, 5.850343*^6, 7915.731, 42.4, 12.922, 7.049, 
  85535.383, "", 92.243, 10.99, 5.2, 28.3, "", 2.4, 83.62}, 
 {"SGP", "Asia", "Singapore", "2020-06-20", 41615., 142., 26., 0., 7113.258, 
  24.272, 4.444, 0., "", "", "", "", 5942., 1.016, "people tested", 53.7, 
  5.850343*^6, 7915.731, 42.4, 12.922, 7.049, 85535.383, "", 92.243, 10.99, 
  5.2, 28.3, "", 2.4, 83.62}, {"SGP", "Asia", "Singapore", "2020-06-21", 
  41833., 218., 26., 0., 7150.521, 37.263, 4.444, 0., "", "", "", "", 5532., 
  0.946, "people tested", 53.7, 5.850343*^6, 7915.731, 42.4, 12.922, 7.049, 
  85535.383, "", 92.243, 10.99, 5.2, 28.3, "", 2.4, 83.62}, 
 {"SGP", "Asia", "Singapore", "2020-06-22", 42095., 262., 26., 0., 7195.305, 
  44.784, 4.444, 0., 376749., "", 64.398, "", 5122., 0.876, "people tested", 
  53.7, 5.850343*^6, 7915.731, 42.4, 12.922, 7.049, 85535.383, "", 92.243, 
  10.99, 5.2, 28.3, "", 2.4, 83.62}, {"SGP", "Asia", "Singapore", 
  "2020-06-23", 42313., 218., 26., 0., 7232.567, 37.263, 4.444, 0., "", "", 
  "", "", 5159., 0.882, "people tested", 53.7, 5.850343*^6, 7915.731, 42.4, 
  12.922, 7.049, 85535.383, "", 92.243, 10.99, 5.2, 28.3, "", 2.4, 83.62}, 
 {"SGP", "Asia", "Singapore", "2020-06-24", 42432., 119., 26., 0., 7252.908, 
  20.341, 4.444, 0., "", "", "", "", 5195., 0.888, "people tested", 53.7, 
  5.850343*^6, 7915.731, 42.4, 12.922, 7.049, 85535.383, "", 92.243, 10.99, 
  5.2, 28.3, "", 2.4, 83.62}, {"SGP", "Asia", "Singapore", "2020-06-25", 
  42623., 191., 26., 0., 7285.556, 32.648, 4.444, 0., "", "", "", "", 5232., 
  0.894, "people tested", 53.7, 5.850343*^6, 7915.731, 42.4, 12.922, 7.049, 
  85535.383, "", 92.243, 10.99, 5.2, 28.3, "", 2.4, 83.62}, 
 {"SGP", "Asia", "Singapore", "2020-06-26", 42736., 113., 26., 0., 7304.871, 
  19.315, 4.444, 0., "", "", "", "", 5268., 0.9, "people tested", 53.7, 
  5.850343*^6, 7915.731, 42.4, 12.922, 7.049, 85535.383, "", 92.243, 10.99, 
  5.2, 28.3, "", 2.4, 83.62}, {"SGP", "Asia", "Singapore", "2020-06-27", 
  42955., 219., 26., 0., 7342.305, 37.434, 4.444, 0., "", "", "", "", 5305., 
  0.907, "people tested", 53.7, 5.850343*^6, 7915.731, 42.4, 12.922, 7.049, 
  85535.383, "", 92.243, 10.99, 5.2, 28.3, "", 2.4, 83.62}, 
 {"SGP", "Asia", "Singapore", "2020-06-28", 43246., 291., 26., 0., 7392.045, 
  49.741, 4.444, 0., "", "", "", "", 5342., 0.913, "people tested", 53.7, 
  5.850343*^6, 7915.731, 42.4, 12.922, 7.049, 85535.383, "", 92.243, 10.99, 
  5.2, 28.3, "", 2.4, 83.62}, {"SGP", "Asia", "Singapore", "2020-06-29", 
  43459., 213., 26., 0., 7428.453, 36.408, 4.444, 0., 414396., "", 70.833, 
  "", 5378., 0.919, "people tested", 53.7, 5.850343*^6, 7915.731, 42.4, 
  12.922, 7.049, 85535.383, "", 92.243, 10.99, 5.2, 28.3, "", 2.4, 83.62}, 
 {"SGP", "Asia", "Singapore", "2020-06-30", 43661., 202., 26., 0., 7462.981, 
  34.528, 4.444, 0., "", "", "", "", "", "", "", 53.7, 5.850343*^6, 7915.731, 
  42.4, 12.922, 7.049, 85535.383, "", 92.243, 10.99, 5.2, 28.3, "", 2.4, 
  83.62}, {"SGP", "Asia", "Singapore", "2020-07-01", 43907., 246., 26., 0., 
  7505.03, 42.049, 4.444, 0., "", "", "", "", "", "", "", 53.7, 5.850343*^6, 
  7915.731, 42.4, 12.922, 7.049, 85535.383, "", 92.243, 10.99, 5.2, 28.3, "", 
  2.4, 83.62}, {"SGP", "Asia", "Singapore", "2020-07-02", 44122., 215., 26., 
  0., 7541.78, 36.75, 4.444, 0., "", "", "", "", "", "", "", "", 5.850343*^6, 
  7915.731, 42.4, 12.922, 7.049, 85535.383, "", 92.243, 10.99, 5.2, 28.3, "", 
  2.4, 83.62}, {"SGP", "Asia", "Singapore", "2020-07-03", 44310., 188., 26., 
  0., 7573.915, 32.135, 4.444, 0., "", "", "", "", "", "", "", "", 
  5.850343*^6, 7915.731, 42.4, 12.922, 7.049, 85535.383, "", 92.243, 10.99, 
  5.2, 28.3, "", 2.4, 83.62}, {"SGP", "Asia", "Singapore", "2020-07-04", 
  44479., 169., 26., 0., 7602.802, 28.887, 4.444, 0., "", "", "", "", "", "", 
  "", "", 5.850343*^6, 7915.731, 42.4, 12.922, 7.049, 85535.383, "", 92.243, 
  10.99, 5.2, 28.3, "", 2.4, 83.62}, {"SGP", "Asia", "Singapore", 
  "2020-07-05", 44664., 185., 26., 0., 7634.424, 31.622, 4.444, 0., "", "", 
  "", "", "", "", "", "", 5.850343*^6, 7915.731, 42.4, 12.922, 7.049, 
  85535.383, "", 92.243, 10.99, 5.2, 28.3, "", 2.4, 83.62}, 
 {"SGP", "Asia", "Singapore", "2020-07-06", 44664., 0., 26., 0., 7634.424, 
  0., 4.444, 0., "", "", "", "", "", "", "", "", 5.850343*^6, 7915.731, 42.4, 
  12.922, 7.049, 85535.383, "", 92.243, 10.99, 5.2, 28.3, "", 2.4, 83.62}, 
 {"SGP", "Asia", "Singapore", "2020-07-07", 44983., 319., 26., 0., 7688.951, 
  54.527, 4.444, 0., "", "", "", "", "", "", "", "", 5.850343*^6, 7915.731, 
  42.4, 12.922, 7.049, 85535.383, "", 92.243, 10.99, 5.2, 28.3, "", 2.4, 
  83.62}, {"SGP", "Asia", "Singapore", "2020-07-08", 45140., 157., 26., 0., 
  7715.787, 26.836, 4.444, 0., "", "", "", "", "", "", "", "", 5.850343*^6, 
  7915.731, 42.4, 12.922, 7.049, 85535.383, "", 92.243, 10.99, 5.2, 28.3, "", 
  2.4, 83.62}, {"SXM", "North America", "Sint Maarten (Dutch part)", 
  "2020-03-03", 1., 1., 0., 0., 23.32, 23.32, 0., 0., "", "", "", "", "", "", 
  "", "", 42882., 1209.088, "", "", "", 36327.232, "", "", "", "", "", "", 
  "", 78.95}, {"SXM", "North America", "Sint Maarten (Dutch part)", 
  "2020-03-26", 2., 1., 0., 0., 46.64, 23.32, 0., 0., "", "", "", "", "", "", 
  "", "", 42882., 1209.088, "", "", "", 36327.232, "", "", "", "", "", "", 
  "", 78.95}, {"SXM", "North America", "Sint Maarten (Dutch part)", 
  "2020-03-27", 2., 0., 0., 0., 46.64, 0., 0., 0., "", "", "", "", "", "", 
  "", "", 42882., 1209.088, "", "", "", 36327.232, "", "", "", "", "", "", 
  "", 78.95}, {"SXM", "North America", "Sint Maarten (Dutch part)", 
  "2020-03-28", 3., 1., 0., 0., 69.959, 23.32, 0., 0., "", "", "", "", "", 
  "", "", "", 42882., 1209.088, "", "", "", 36327.232, "", "", "", "", "", 
  "", "", 78.95}, {"SXM", "North America", "Sint Maarten (Dutch part)", 
  "2020-03-29", 3., 0., 0., 0., 69.959, 0., 0., 0., "", "", "", "", "", "", 
  "", "", 42882., 1209.088, "", "", "", 36327.232, "", "", "", "", "", "", 
  "", 78.95}, {"SXM", "North America", "Sint Maarten (Dutch part)", 
  "2020-03-30", 3., 0., 0., 0., 69.959, 0., 0., 0., "", "", "", "", "", "", 
  "", "", 42882., 1209.088, "", "", "", 36327.232, "", "", "", "", "", "", 
  "", 78.95}, {"SXM", "North America", "Sint Maarten (Dutch part)", 
  "2020-04-01", 6., 3., 0., 0., 139.919, 69.959, 0., 0., "", "", "", "", "", 
  "", "", "", 42882., 1209.088, "", "", "", 36327.232, "", "", "", "", "", 
  "", "", 78.95}, {"SXM", "North America", "Sint Maarten (Dutch part)", 
  "2020-04-02", 16., 10., 1., 1., 373.117, 233.198, 23.32, 23.32, "", "", "", 
  "", "", "", "", "", 42882., 1209.088, "", "", "", 36327.232, "", "", "", 
  "", "", "", "", 78.95}, {"SXM", "North America", 
  "Sint Maarten (Dutch part)", "2020-04-03", 23., 7., 2., 1., 536.356, 
  163.239, 46.64, 23.32, "", "", "", "", "", "", "", "", 42882., 1209.088, 
  "", "", "", 36327.232, "", "", "", "", "", "", "", 78.95}, 
 {"SXM", "North America", "Sint Maarten (Dutch part)", "2020-04-04", 23., 0., 
  2., 0., 536.356, 0., 46.64, 0., "", "", "", "", "", "", "", "", 42882., 
  1209.088, "", "", "", 36327.232, "", "", "", "", "", "", "", 78.95}, 
 {"SXM", "North America", "Sint Maarten (Dutch part)", "2020-04-05", 23., 0., 
  2., 0., 536.356, 0., 46.64, 0., "", "", "", "", "", "", "", "", 42882., 
  1209.088, "", "", "", 36327.232, "", "", "", "", "", "", "", 78.95}, 
 {"SXM", "North America", "Sint Maarten (Dutch part)", "2020-04-06", 25., 2., 
  4., 2., 582.995, 46.64, 93.279, 46.64, "", "", "", "", "", "", "", "", 
  42882., 1209.088, "", "", "", 36327.232, "", "", "", "", "", "", "", 
  78.95}, {"SXM", "North America", "Sint Maarten (Dutch part)", "2020-04-07", 
  25., 0., 4., 0., 582.995, 0., 93.279, 0., "", "", "", "", "", "", "", "", 
  42882., 1209.088, "", "", "", 36327.232, "", "", "", "", "", "", "", 
  78.95}, {"SXM", "North America", "Sint Maarten (Dutch part)", "2020-04-08", 
  40., 15., 8., 4., 932.792, 349.797, 186.558, 93.279, "", "", "", "", "", 
  "", "", "", 42882., 1209.088, "", "", "", 36327.232, "", "", "", "", "", 
  "", "", 78.95}, {"SXM", "North America", "Sint Maarten (Dutch part)", 
  "2020-04-09", 40., 0., 8., 0., 932.792, 0., 186.558, 0., "", "", "", "", 
  "", "", "", "", 42882., 1209.088, "", "", "", 36327.232, "", "", "", "", 
  "", "", "", 78.95}, {"SXM", "North America", "Sint Maarten (Dutch part)", 
  "2020-04-10", 50., 10., 8., 0., 1165.99, 233.198, 186.558, 0., "", "", "", 
  "", "", "", "", "", 42882., 1209.088, "", "", "", 36327.232, "", "", "", 
  "", "", "", "", 78.95}, {"SXM", "North America", 
  "Sint Maarten (Dutch part)", "2020-04-11", 50., 0., 9., 1., 1165.99, 0., 
  209.878, 23.32, "", "", "", "", "", "", "", "", 42882., 1209.088, "", "", 
  "", 36327.232, "", "", "", "", "", "", "", 78.95}, 
 {"SXM", "North America", "Sint Maarten (Dutch part)", "2020-04-12", 50., 0., 
  9., 0., 1165.99, 0., 209.878, 0., "", "", "", "", "", "", "", "", 42882., 
  1209.088, "", "", "", 36327.232, "", "", "", "", "", "", "", 78.95}, 
 {"SXM", "North America", "Sint Maarten (Dutch part)", "2020-04-13", 50., 0., 
  9., 0., 1165.99, 0., 209.878, 0., "", "", "", "", "", "", "", "", 42882., 
  1209.088, "", "", "", 36327.232, "", "", "", "", "", "", "", 78.95}, 
 {"SXM", "North America", "Sint Maarten (Dutch part)", "2020-04-14", 52., 2., 
  9., 0., 1212.63, 46.64, 209.878, 0., "", "", "", "", "", "", "", "", 
  42882., 1209.088, "", "", "", 36327.232, "", "", "", "", "", "", "", 
  78.95}, {"SXM", "North America", "Sint Maarten (Dutch part)", "2020-04-15", 
  52., 0., 9., 0., 1212.63, 0., 209.878, 0., "", "", "", "", "", "", "", "", 
  42882., 1209.088, "", "", "", 36327.232, "", "", "", "", "", "", "", 
  78.95}, {"SXM", "North America", "Sint Maarten (Dutch part)", "2020-04-16", 
  57., 5., 9., 0., 1329.229, 116.599, 209.878, 0., "", "", "", "", "", "", 
  "", "", 42882., 1209.088, "", "", "", 36327.232, "", "", "", "", "", "", 
  "", 78.95}, {"SXM", "North America", "Sint Maarten (Dutch part)", 
  "2020-04-17", 57., 0., 9., 0., 1329.229, 0., 209.878, 0., "", "", "", "", 
  "", "", "", "", 42882., 1209.088, "", "", "", 36327.232, "", "", "", "", 
  "", "", "", 78.95}, {"SXM", "North America", "Sint Maarten (Dutch part)", 
  "2020-04-18", 57., 0., 9., 0., 1329.229, 0., 209.878, 0., "", "", "", "", 
  "", "", "", "", 42882., 1209.088, "", "", "", 36327.232, "", "", "", "", 
  "", "", "", 78.95}, {"SXM", "North America", "Sint Maarten (Dutch part)", 
  "2020-04-19", 64., 7., 9., 0., 1492.468, 163.239, 209.878, 0., "", "", "", 
  "", "", "", "", "", 42882., 1209.088, "", "", "", 36327.232, "", "", "", 
  "", "", "", "", 78.95}, {"SXM", "North America", 
  "Sint Maarten (Dutch part)", "2020-04-20", 67., 3., 10., 1., 1562.427, 
  69.959, 233.198, 23.32, "", "", "", "", "", "", "", "", 42882., 1209.088, 
  "", "", "", 36327.232, "", "", "", "", "", "", "", 78.95}, 
 {"SXM", "North America", "Sint Maarten (Dutch part)", "2020-04-21", 68., 1., 
  10., 0., 1585.747, 23.32, 233.198, 0., "", "", "", "", "", "", "", "", 
  42882., 1209.088, "", "", "", 36327.232, "", "", "", "", "", "", "", 
  78.95}, {"SXM", "North America", "Sint Maarten (Dutch part)", "2020-04-22", 
  68., 0., 10., 0., 1585.747, 0., 233.198, 0., "", "", "", "", "", "", "", 
  "", 42882., 1209.088, "", "", "", 36327.232, "", "", "", "", "", "", "", 
  78.95}, {"SXM", "North America", "Sint Maarten (Dutch part)", "2020-04-23", 
  73., 5., 12., 2., 1702.346, 116.599, 279.838, 46.64, "", "", "", "", "", 
  "", "", "", 42882., 1209.088, "", "", "", 36327.232, "", "", "", "", "", 
  "", "", 78.95}, {"SXM", "North America", "Sint Maarten (Dutch part)", 
  "2020-04-24", 73., 0., 12., 0., 1702.346, 0., 279.838, 0., "", "", "", "", 
  "", "", "", "", 42882., 1209.088, "", "", "", 36327.232, "", "", "", "", 
  "", "", "", 78.95}, {"SXM", "North America", "Sint Maarten (Dutch part)", 
  "2020-04-25", 73., 0., 12., 0., 1702.346, 0., 279.838, 0., "", "", "", "", 
  "", "", "", "", 42882., 1209.088, "", "", "", 36327.232, "", "", "", "", 
  "", "", "", 78.95}, {"SXM", "North America", "Sint Maarten (Dutch part)", 
  "2020-04-26", 73., 0., 12., 0., 1702.346, 0., 279.838, 0., "", "", "", "", 
  "", "", "", "", 42882., 1209.088, "", "", "", 36327.232, "", "", "", "", 
  "", "", "", 78.95}, {"SXM", "North America", "Sint Maarten (Dutch part)", 
  "2020-04-27", 74., 1., 13., 1., 1725.666, 23.32, 303.158, 23.32, "", "", 
  "", "", "", "", "", "", 42882., 1209.088, "", "", "", 36327.232, "", "", 
  "", "", "", "", "", 78.95}, {"SXM", "North America", 
  "Sint Maarten (Dutch part)", "2020-04-28", 75., 1., 13., 0., 1748.986, 
  23.32, 303.158, 0., "", "", "", "", "", "", "", "", 42882., 1209.088, "", 
  "", "", 36327.232, "", "", "", "", "", "", "", 78.95}, 
 {"SXM", "North America", "Sint Maarten (Dutch part)", "2020-04-29", 75., 0., 
  13., 0., 1748.986, 0., 303.158, 0., "", "", "", "", "", "", "", "", 42882., 
  1209.088, "", "", "", 36327.232, "", "", "", "", "", "", "", 78.95}, 
 {"SXM", "North America", "Sint Maarten (Dutch part)", "2020-04-30", 76., 1., 
  13., 0., 1772.305, 23.32, 303.158, 0., "", "", "", "", "", "", "", "", 
  42882., 1209.088, "", "", "", 36327.232, "", "", "", "", "", "", "", 
  78.95}, {"SXM", "North America", "Sint Maarten (Dutch part)", "2020-05-01", 
  76., 0., 13., 0., 1772.305, 0., 303.158, 0., "", "", "", "", "", "", "", 
  "", 42882., 1209.088, "", "", "", 36327.232, "", "", "", "", "", "", "", 
  78.95}, {"SXM", "North America", "Sint Maarten (Dutch part)", "2020-05-02", 
  76., 0., 13., 0., 1772.305, 0., 303.158, 0., "", "", "", "", "", "", "", 
  "", 42882., 1209.088, "", "", "", 36327.232, "", "", "", "", "", "", "", 
  78.95}, {"SXM", "North America", "Sint Maarten (Dutch part)", "2020-05-03", 
  76., 0., 13., 0., 1772.305, 0., 303.158, 0., "", "", "", "", "", "", "", 
  "", 42882., 1209.088, "", "", "", 36327.232, "", "", "", "", "", "", "", 
  78.95}, {"SXM", "North America", "Sint Maarten (Dutch part)", "2020-05-04", 
  76., 0., 13., 0., 1772.305, 0., 303.158, 0., "", "", "", "", "", "", "", 
  "", 42882., 1209.088, "", "", "", 36327.232, "", "", "", "", "", "", "", 
  78.95}, {"SXM", "North America", "Sint Maarten (Dutch part)", "2020-05-05", 
  76., 0., 13., 0., 1772.305, 0., 303.158, 0., "", "", "", "", "", "", "", 
  "", 42882., 1209.088, "", "", "", 36327.232, "", "", "", "", "", "", "", 
  78.95}, {"SXM", "North America", "Sint Maarten (Dutch part)", "2020-05-06", 
  76., 0., 14., 1., 1772.305, 0., 326.477, 23.32, "", "", "", "", "", "", "", 
  "", 42882., 1209.088, "", "", "", 36327.232, "", "", "", "", "", "", "", 
  78.95}, {"SXM", "North America", "Sint Maarten (Dutch part)", "2020-05-07", 
  76., 0., 14., 0., 1772.305, 0., 326.477, 0., "", "", "", "", "", "", "", 
  "", 42882., 1209.088, "", "", "", 36327.232, "", "", "", "", "", "", "", 
  78.95}, {"SXM", "North America", "Sint Maarten (Dutch part)", "2020-05-08", 
  76., 0., 14., 0., 1772.305, 0., 326.477, 0., "", "", "", "", "", "", "", 
  "", 42882., 1209.088, "", "", "", 36327.232, "", "", "", "", "", "", "", 
  78.95}, {"SXM", "North America", "Sint Maarten (Dutch part)", "2020-05-09", 
  76., 0., 15., 1., 1772.305, 0., 349.797, 23.32, "", "", "", "", "", "", "", 
  "", 42882., 1209.088, "", "", "", 36327.232, "", "", "", "", "", "", "", 
  78.95}, {"SXM", "North America", "Sint Maarten (Dutch part)", "2020-05-10", 
  76., 0., 15., 0., 1772.305, 0., 349.797, 0., "", "", "", "", "", "", "", 
  "", 42882., 1209.088, "", "", "", 36327.232, "", "", "", "", "", "", "", 
  78.95}, {"SXM", "North America", "Sint Maarten (Dutch part)", "2020-05-11", 
  76., 0., 15., 0., 1772.305, 0., 349.797, 0., "", "", "", "", "", "", "", 
  "", 42882., 1209.088, "", "", "", 36327.232, "", "", "", "", "", "", "", 
  78.95}, {"SXM", "North America", "Sint Maarten (Dutch part)", "2020-05-12", 
  76., 0., 15., 0., 1772.305, 0., 349.797, 0., "", "", "", "", "", "", "", 
  "", 42882., 1209.088, "", "", "", 36327.232, "", "", "", "", "", "", "", 
  78.95}, {"SXM", "North America", "Sint Maarten (Dutch part)", "2020-05-13", 
  77., 1., 15., 0., 1795.625, 23.32, 349.797, 0., "", "", "", "", "", "", "", 
  "", 42882., 1209.088, "", "", "", 36327.232, "", "", "", "", "", "", "", 
  78.95}, {"SXM", "North America", "Sint Maarten (Dutch part)", "2020-05-14", 
  77., 0., 15., 0., 1795.625, 0., 349.797, 0., "", "", "", "", "", "", "", 
  "", 42882., 1209.088, "", "", "", 36327.232, "", "", "", "", "", "", "", 
  78.95}, {"SXM", "North America", "Sint Maarten (Dutch part)", "2020-05-15", 
  77., 0., 15., 0., 1795.625, 0., 349.797, 0., "", "", "", "", "", "", "", 
  "", 42882., 1209.088, "", "", "", 36327.232, "", "", "", "", "", "", "", 
  78.95}, {"SXM", "North America", "Sint Maarten (Dutch part)", "2020-05-16", 
  77., 0., 15., 0., 1795.625, 0., 349.797, 0., "", "", "", "", "", "", "", 
  "", 42882., 1209.088, "", "", "", 36327.232, "", "", "", "", "", "", "", 
  78.95}, {"SXM", "North America", "Sint Maarten (Dutch part)", "2020-05-17", 
  77., 0., 15., 0., 1795.625, 0., 349.797, 0., "", "", "", "", "", "", "", 
  "", 42882., 1209.088, "", "", "", 36327.232, "", "", "", "", "", "", "", 
  78.95}, {"SXM", "North America", "Sint Maarten (Dutch part)", "2020-05-18", 
  77., 0., 15., 0., 1795.625, 0., 349.797, 0., "", "", "", "", "", "", "", 
  "", 42882., 1209.088, "", "", "", 36327.232, "", "", "", "", "", "", "", 
  78.95}, {"SXM", "North America", "Sint Maarten (Dutch part)", "2020-05-19", 
  77., 0., 15., 0., 1795.625, 0., 349.797, 0., "", "", "", "", "", "", "", 
  "", 42882., 1209.088, "", "", "", 36327.232, "", "", "", "", "", "", "", 
  78.95}, {"SXM", "North America", "Sint Maarten (Dutch part)", "2020-05-20", 
  77., 0., 15., 0., 1795.625, 0., 349.797, 0., "", "", "", "", "", "", "", 
  "", 42882., 1209.088, "", "", "", 36327.232, "", "", "", "", "", "", "", 
  78.95}, {"SXM", "North America", "Sint Maarten (Dutch part)", "2020-05-21", 
  77., 0., 15., 0., 1795.625, 0., 349.797, 0., "", "", "", "", "", "", "", 
  "", 42882., 1209.088, "", "", "", 36327.232, "", "", "", "", "", "", "", 
  78.95}, {"SXM", "North America", "Sint Maarten (Dutch part)", "2020-05-22", 
  77., 0., 15., 0., 1795.625, 0., 349.797, 0., "", "", "", "", "", "", "", 
  "", 42882., 1209.088, "", "", "", 36327.232, "", "", "", "", "", "", "", 
  78.95}, {"SXM", "North America", "Sint Maarten (Dutch part)", "2020-05-23", 
  77., 0., 15., 0., 1795.625, 0., 349.797, 0., "", "", "", "", "", "", "", 
  "", 42882., 1209.088, "", "", "", 36327.232, "", "", "", "", "", "", "", 
  78.95}, {"SXM", "North America", "Sint Maarten (Dutch part)", "2020-05-24", 
  77., 0., 15., 0., 1795.625, 0., 349.797, 0., "", "", "", "", "", "", "", 
  "", 42882., 1209.088, "", "", "", 36327.232, "", "", "", "", "", "", "", 
  78.95}, {"SXM", "North America", "Sint Maarten (Dutch part)", "2020-05-25", 
  77., 0., 15., 0., 1795.625, 0., 349.797, 0., "", "", "", "", "", "", "", 
  "", 42882., 1209.088, "", "", "", 36327.232, "", "", "", "", "", "", "", 
  78.95}, {"SXM", "North America", "Sint Maarten (Dutch part)", "2020-05-26", 
  77., 0., 15., 0., 1795.625, 0., 349.797, 0., "", "", "", "", "", "", "", 
  "", 42882., 1209.088, "", "", "", 36327.232, "", "", "", "", "", "", "", 
  78.95}, {"SXM", "North America", "Sint Maarten (Dutch part)", "2020-05-27", 
  77., 0., 15., 0., 1795.625, 0., 349.797, 0., "", "", "", "", "", "", "", 
  "", 42882., 1209.088, "", "", "", 36327.232, "", "", "", "", "", "", "", 
  78.95}, {"SXM", "North America", "Sint Maarten (Dutch part)", "2020-05-28", 
  77., 0., 15., 0., 1795.625, 0., 349.797, 0., "", "", "", "", "", "", "", 
  "", 42882., 1209.088, "", "", "", 36327.232, "", "", "", "", "", "", "", 
  78.95}, {"SXM", "North America", "Sint Maarten (Dutch part)", "2020-05-29", 
  77., 0., 15., 0., 1795.625, 0., 349.797, 0., "", "", "", "", "", "", "", 
  "", 42882., 1209.088, "", "", "", 36327.232, "", "", "", "", "", "", "", 
  78.95}, {"SXM", "North America", "Sint Maarten (Dutch part)", "2020-05-30", 
  77., 0., 15., 0., 1795.625, 0., 349.797, 0., "", "", "", "", "", "", "", 
  "", 42882., 1209.088, "", "", "", 36327.232, "", "", "", "", "", "", "", 
  78.95}, {"SXM", "North America", "Sint Maarten (Dutch part)", "2020-05-31", 
  77., 0., 15., 0., 1795.625, 0., 349.797, 0., "", "", "", "", "", "", "", 
  "", 42882., 1209.088, "", "", "", 36327.232, "", "", "", "", "", "", "", 
  78.95}, {"SXM", "North America", "Sint Maarten (Dutch part)", "2020-06-01", 
  77., 0., 15., 0., 1795.625, 0., 349.797, 0., "", "", "", "", "", "", "", 
  "", 42882., 1209.088, "", "", "", 36327.232, "", "", "", "", "", "", "", 
  78.95}, {"SXM", "North America", "Sint Maarten (Dutch part)", "2020-06-02", 
  77., 0., 15., 0., 1795.625, 0., 349.797, 0., "", "", "", "", "", "", "", 
  "", 42882., 1209.088, "", "", "", 36327.232, "", "", "", "", "", "", "", 
  78.95}, {"SXM", "North America", "Sint Maarten (Dutch part)", "2020-06-03", 
  77., 0., 15., 0., 1795.625, 0., 349.797, 0., "", "", "", "", "", "", "", 
  "", 42882., 1209.088, "", "", "", 36327.232, "", "", "", "", "", "", "", 
  78.95}, {"SXM", "North America", "Sint Maarten (Dutch part)", "2020-06-04", 
  77., 0., 15., 0., 1795.625, 0., 349.797, 0., "", "", "", "", "", "", "", 
  "", 42882., 1209.088, "", "", "", 36327.232, "", "", "", "", "", "", "", 
  78.95}, {"SXM", "North America", "Sint Maarten (Dutch part)", "2020-06-05", 
  77., 0., 15., 0., 1795.625, 0., 349.797, 0., "", "", "", "", "", "", "", 
  "", 42882., 1209.088, "", "", "", 36327.232, "", "", "", "", "", "", "", 
  78.95}, {"SXM", "North America", "Sint Maarten (Dutch part)", "2020-06-06", 
  77., 0., 15., 0., 1795.625, 0., 349.797, 0., "", "", "", "", "", "", "", 
  "", 42882., 1209.088, "", "", "", 36327.232, "", "", "", "", "", "", "", 
  78.95}, {"SXM", "North America", "Sint Maarten (Dutch part)", "2020-06-07", 
  77., 0., 15., 0., 1795.625, 0., 349.797, 0., "", "", "", "", "", "", "", 
  "", 42882., 1209.088, "", "", "", 36327.232, "", "", "", "", "", "", "", 
  78.95}, {"SXM", "North America", "Sint Maarten (Dutch part)", "2020-06-08", 
  77., 0., 15., 0., 1795.625, 0., 349.797, 0., "", "", "", "", "", "", "", 
  "", 42882., 1209.088, "", "", "", 36327.232, "", "", "", "", "", "", "", 
  78.95}, {"SXM", "North America", "Sint Maarten (Dutch part)", "2020-06-09", 
  77., 0., 15., 0., 1795.625, 0., 349.797, 0., "", "", "", "", "", "", "", 
  "", 42882., 1209.088, "", "", "", 36327.232, "", "", "", "", "", "", "", 
  78.95}, {"SXM", "North America", "Sint Maarten (Dutch part)", "2020-06-10", 
  77., 0., 15., 0., 1795.625, 0., 349.797, 0., "", "", "", "", "", "", "", 
  "", 42882., 1209.088, "", "", "", 36327.232, "", "", "", "", "", "", "", 
  78.95}, {"SXM", "North America", "Sint Maarten (Dutch part)", "2020-06-11", 
  77., 0., 15., 0., 1795.625, 0., 349.797, 0., "", "", "", "", "", "", "", 
  "", 42882., 1209.088, "", "", "", 36327.232, "", "", "", "", "", "", "", 
  78.95}, {"SXM", "North America", "Sint Maarten (Dutch part)", "2020-06-12", 
  77., 0., 15., 0., 1795.625, 0., 349.797, 0., "", "", "", "", "", "", "", 
  "", 42882., 1209.088, "", "", "", 36327.232, "", "", "", "", "", "", "", 
  78.95}, {"SXM", "North America", "Sint Maarten (Dutch part)", "2020-06-13", 
  77., 0., 15., 0., 1795.625, 0., 349.797, 0., "", "", "", "", "", "", "", 
  "", 42882., 1209.088, "", "", "", 36327.232, "", "", "", "", "", "", "", 
  78.95}, {"SXM", "North America", "Sint Maarten (Dutch part)", "2020-06-14", 
  77., 0., 15., 0., 1795.625, 0., 349.797, 0., "", "", "", "", "", "", "", 
  "", 42882., 1209.088, "", "", "", 36327.232, "", "", "", "", "", "", "", 
  78.95}, {"SXM", "North America", "Sint Maarten (Dutch part)", "2020-06-15", 
  77., 0., 15., 0., 1795.625, 0., 349.797, 0., "", "", "", "", "", "", "", 
  "", 42882., 1209.088, "", "", "", 36327.232, "", "", "", "", "", "", "", 
  78.95}, {"SXM", "North America", "Sint Maarten (Dutch part)", "2020-06-16", 
  77., 0., 15., 0., 1795.625, 0., 349.797, 0., "", "", "", "", "", "", "", 
  "", 42882., 1209.088, "", "", "", 36327.232, "", "", "", "", "", "", "", 
  78.95}, {"SXM", "North America", "Sint Maarten (Dutch part)", "2020-06-17", 
  77., 0., 15., 0., 1795.625, 0., 349.797, 0., "", "", "", "", "", "", "", 
  "", 42882., 1209.088, "", "", "", 36327.232, "", "", "", "", "", "", "", 
  78.95}, {"SXM", "North America", "Sint Maarten (Dutch part)", "2020-06-18", 
  77., 0., 15., 0., 1795.625, 0., 349.797, 0., "", "", "", "", "", "", "", 
  "", 42882., 1209.088, "", "", "", 36327.232, "", "", "", "", "", "", "", 
  78.95}, {"SXM", "North America", "Sint Maarten (Dutch part)", "2020-06-19", 
  77., 0., 15., 0., 1795.625, 0., 349.797, 0., "", "", "", "", "", "", "", 
  "", 42882., 1209.088, "", "", "", 36327.232, "", "", "", "", "", "", "", 
  78.95}, {"SXM", "North America", "Sint Maarten (Dutch part)", "2020-06-20", 
  77., 0., 15., 0., 1795.625, 0., 349.797, 0., "", "", "", "", "", "", "", 
  "", 42882., 1209.088, "", "", "", 36327.232, "", "", "", "", "", "", "", 
  78.95}, {"SXM", "North America", "Sint Maarten (Dutch part)", "2020-06-21", 
  77., 0., 15., 0., 1795.625, 0., 349.797, 0., "", "", "", "", "", "", "", 
  "", 42882., 1209.088, "", "", "", 36327.232, "", "", "", "", "", "", "", 
  78.95}, {"SXM", "North America", "Sint Maarten (Dutch part)", "2020-06-22", 
  77., 0., 15., 0., 1795.625, 0., 349.797, 0., "", "", "", "", "", "", "", 
  "", 42882., 1209.088, "", "", "", 36327.232, "", "", "", "", "", "", "", 
  78.95}, {"SXM", "North America", "Sint Maarten (Dutch part)", "2020-06-23", 
  77., 0., 15., 0., 1795.625, 0., 349.797, 0., "", "", "", "", "", "", "", 
  "", 42882., 1209.088, "", "", "", 36327.232, "", "", "", "", "", "", "", 
  78.95}, {"SXM", "North America", "Sint Maarten (Dutch part)", "2020-06-24", 
  77., 0., 15., 0., 1795.625, 0., 349.797, 0., "", "", "", "", "", "", "", 
  "", 42882., 1209.088, "", "", "", 36327.232, "", "", "", "", "", "", "", 
  78.95}, {"SXM", "North America", "Sint Maarten (Dutch part)", "2020-06-25", 
  77., 0., 15., 0., 1795.625, 0., 349.797, 0., "", "", "", "", "", "", "", 
  "", 42882., 1209.088, "", "", "", 36327.232, "", "", "", "", "", "", "", 
  78.95}, {"SXM", "North America", "Sint Maarten (Dutch part)", "2020-06-26", 
  77., 0., 15., 0., 1795.625, 0., 349.797, 0., "", "", "", "", "", "", "", 
  "", 42882., 1209.088, "", "", "", 36327.232, "", "", "", "", "", "", "", 
  78.95}, {"SXM", "North America", "Sint Maarten (Dutch part)", "2020-06-27", 
  77., 0., 15., 0., 1795.625, 0., 349.797, 0., "", "", "", "", "", "", "", 
  "", 42882., 1209.088, "", "", "", 36327.232, "", "", "", "", "", "", "", 
  78.95}, {"SXM", "North America", "Sint Maarten (Dutch part)", "2020-06-28", 
  77., 0., 15., 0., 1795.625, 0., 349.797, 0., "", "", "", "", "", "", "", 
  "", 42882., 1209.088, "", "", "", 36327.232, "", "", "", "", "", "", "", 
  78.95}, {"SXM", "North America", "Sint Maarten (Dutch part)", "2020-06-29", 
  77., 0., 15., 0., 1795.625, 0., 349.797, 0., "", "", "", "", "", "", "", 
  "", 42882., 1209.088, "", "", "", 36327.232, "", "", "", "", "", "", "", 
  78.95}, {"SXM", "North America", "Sint Maarten (Dutch part)", "2020-06-30", 
  77., 0., 15., 0., 1795.625, 0., 349.797, 0., "", "", "", "", "", "", "", 
  "", 42882., 1209.088, "", "", "", 36327.232, "", "", "", "", "", "", "", 
  78.95}, {"SXM", "North America", "Sint Maarten (Dutch part)", "2020-07-01", 
  77., 0., 15., 0., 1795.625, 0., 349.797, 0., "", "", "", "", "", "", "", 
  "", 42882., 1209.088, "", "", "", 36327.232, "", "", "", "", "", "", "", 
  78.95}, {"SXM", "North America", "Sint Maarten (Dutch part)", "2020-07-02", 
  77., 0., 15., 0., 1795.625, 0., 349.797, 0., "", "", "", "", "", "", "", 
  "", 42882., 1209.088, "", "", "", 36327.232, "", "", "", "", "", "", "", 
  78.95}, {"SXM", "North America", "Sint Maarten (Dutch part)", "2020-07-03", 
  77., 0., 15., 0., 1795.625, 0., 349.797, 0., "", "", "", "", "", "", "", 
  "", 42882., 1209.088, "", "", "", 36327.232, "", "", "", "", "", "", "", 
  78.95}, {"SXM", "North America", "Sint Maarten (Dutch part)", "2020-07-04", 
  77., 0., 15., 0., 1795.625, 0., 349.797, 0., "", "", "", "", "", "", "", 
  "", 42882., 1209.088, "", "", "", 36327.232, "", "", "", "", "", "", "", 
  78.95}, {"SXM", "North America", "Sint Maarten (Dutch part)", "2020-07-05", 
  78., 1., 15., 0., 1818.945, 23.32, 349.797, 0., "", "", "", "", "", "", "", 
  "", 42882., 1209.088, "", "", "", 36327.232, "", "", "", "", "", "", "", 
  78.95}, {"SXM", "North America", "Sint Maarten (Dutch part)", "2020-07-06", 
  78., 0., 15., 0., 1818.945, 0., 349.797, 0., "", "", "", "", "", "", "", 
  "", 42882., 1209.088, "", "", "", 36327.232, "", "", "", "", "", "", "", 
  78.95}, {"SXM", "North America", "Sint Maarten (Dutch part)", "2020-07-07", 
  78., 0., 15., 0., 1818.945, 0., 349.797, 0., "", "", "", "", "", "", "", 
  "", 42882., 1209.088, "", "", "", 36327.232, "", "", "", "", "", "", "", 
  78.95}, {"SXM", "North America", "Sint Maarten (Dutch part)", "2020-07-08", 
  78., 0., 15., 0., 1818.945, 0., 349.797, 0., "", "", "", "", "", "", "", 
  "", 42882., 1209.088, "", "", "", 36327.232, "", "", "", "", "", "", "", 
  78.95}, {"SVK", "Europe", "Slovakia", "2020-03-07", 1., 1., 0., 0., 0.183, 
  0.183, 0., 0., "", "", "", "", "", "", "", 16.67, 5.459643*^6, 113.128, 
  41.2, 15.07, 9.167, 30155.152, 0.7, 287.959, 7.29, 23.1, 37.7, "", 5.82, 
  77.54}, {"SVK", "Europe", "Slovakia", "2020-03-08", 3., 2., 0., 0., 0.549, 
  0.366, 0., 0., "", "", "", "", "", "", "", 16.67, 5.459643*^6, 113.128, 
  41.2, 15.07, 9.167, 30155.152, 0.7, 287.959, 7.29, 23.1, 37.7, "", 5.82, 
  77.54}, {"SVK", "Europe", "Slovakia", "2020-03-09", 5., 2., 0., 0., 0.916, 
  0.366, 0., 0., "", "", "", "", "", "", "", 22.22, 5.459643*^6, 113.128, 
  41.2, 15.07, 9.167, 30155.152, 0.7, 287.959, 7.29, 23.1, 37.7, "", 5.82, 
  77.54}, {"SVK", "Europe", "Slovakia", "2020-03-11", 7., 2., 0., 0., 1.282, 
  0.366, 0., 0., "", "", "", "", "", "", "", 37.04, 5.459643*^6, 113.128, 
  41.2, 15.07, 9.167, 30155.152, 0.7, 287.959, 7.29, 23.1, 37.7, "", 5.82, 
  77.54}, {"SVK", "Europe", "Slovakia", "2020-03-12", 10., 3., 0., 0., 1.832, 
  0.549, 0., 0., "", "", "", "", "", "", "", 49.07, 5.459643*^6, 113.128, 
  41.2, 15.07, 9.167, 30155.152, 0.7, 287.959, 7.29, 23.1, 37.7, "", 5.82, 
  77.54}, {"SVK", "Europe", "Slovakia", "2020-03-13", 21., 11., 0., 0., 
  3.846, 2.015, 0., 0., "", "", "", "", "", "", "", 62.04, 5.459643*^6, 
  113.128, 41.2, 15.07, 9.167, 30155.152, 0.7, 287.959, 7.29, 23.1, 37.7, "", 
  5.82, 77.54}, {"SVK", "Europe", "Slovakia", "2020-03-14", 30., 9., 0., 0., 
  5.495, 1.648, 0., 0., "", "", "", "", "", "", "", 67.59, 5.459643*^6, 
  113.128, 41.2, 15.07, 9.167, 30155.152, 0.7, 287.959, 7.29, 23.1, 37.7, "", 
  5.82, 77.54}, {"SVK", "Europe", "Slovakia", "2020-03-15", 44., 14., 0., 0., 
  8.059, 2.564, 0., 0., 1545., "", 0.283, "", "", "", "tests performed", 
  67.59, 5.459643*^6, 113.128, 41.2, 15.07, 9.167, 30155.152, 0.7, 287.959, 
  7.29, 23.1, 37.7, "", 5.82, 77.54}, {"SVK", "Europe", "Slovakia", 
  "2020-03-16", 61., 17., 0., 0., 11.173, 3.114, 0., 0., 1913., 368., 0.35, 
  0.067, "", "", "tests performed", 75., 5.459643*^6, 113.128, 41.2, 15.07, 
  9.167, 30155.152, 0.7, 287.959, 7.29, 23.1, 37.7, "", 5.82, 77.54}, 
 {"SVK", "Europe", "Slovakia", "2020-03-17", 84., 23., 0., 0., 15.386, 4.213, 
  0., 0., "", "", "", "", "", "", "tests performed", 75., 5.459643*^6, 
  113.128, 41.2, 15.07, 9.167, 30155.152, 0.7, 287.959, 7.29, 23.1, 37.7, "", 
  5.82, 77.54}, {"SVK", "Europe", "Slovakia", "2020-03-18", 97., 13., 0., 0., 
  17.767, 2.381, 0., 0., 1991., "", 0.365, "", "", "", "tests performed", 
  75., 5.459643*^6, 113.128, 41.2, 15.07, 9.167, 30155.152, 0.7, 287.959, 
  7.29, 23.1, 37.7, "", 5.82, 77.54}, {"SVK", "Europe", "Slovakia", 
  "2020-03-19", 107., 10., 0., 0., 19.598, 1.832, 0., 0., 2439., 448., 0.447, 
  0.082, "", "", "tests performed", 75., 5.459643*^6, 113.128, 41.2, 15.07, 
  9.167, 30155.152, 0.7, 287.959, 7.29, 23.1, 37.7, "", 5.82, 77.54}, 
 {"SVK", "Europe", "Slovakia", "2020-03-20", 123., 16., 0., 0., 22.529, 
  2.931, 0., 0., 2707., 268., 0.496, 0.049, "", "", "tests performed", 75., 
  5.459643*^6, 113.128, 41.2, 15.07, 9.167, 30155.152, 0.7, 287.959, 7.29, 
  23.1, 37.7, "", 5.82, 77.54}, {"SVK", "Europe", "Slovakia", "2020-03-21", 
  137., 14., 0., 0., 25.093, 2.564, 0., 0., 3247., 540., 0.595, 0.099, "", 
  "", "tests performed", 75., 5.459643*^6, 113.128, 41.2, 15.07, 9.167, 
  30155.152, 0.7, 287.959, 7.29, 23.1, 37.7, "", 5.82, 77.54}, 
 {"SVK", "Europe", "Slovakia", "2020-03-22", 178., 41., 0., 0., 32.603, 7.51, 
  0., 0., 3489., 242., 0.639, 0.044, 278., 0.051, "tests performed", 75., 
  5.459643*^6, 113.128, 41.2, 15.07, 9.167, 30155.152, 0.7, 287.959, 7.29, 
  23.1, 37.7, "", 5.82, 77.54}, {"SVK", "Europe", "Slovakia", "2020-03-23", 
  185., 7., 0., 0., 33.885, 1.282, 0., 0., 3518., 29., 0.644, 0.005, 229., 
  0.042, "tests performed", 75., 5.459643*^6, 113.128, 41.2, 15.07, 9.167, 
  30155.152, 0.7, 287.959, 7.29, 23.1, 37.7, "", 5.82, 77.54}, 
 {"SVK", "Europe", "Slovakia", "2020-03-24", 191., 6., 0., 0., 34.984, 1.099, 
  0., 0., "", "", "", "", 326., 0.06, "tests performed", 75., 5.459643*^6, 
  113.128, 41.2, 15.07, 9.167, 30155.152, 0.7, 287.959, 7.29, 23.1, 37.7, "", 
  5.82, 77.54}, {"SVK", "Europe", "Slovakia", "2020-03-25", 204., 13., 0., 
  0., 37.365, 2.381, 0., 0., "", "", "", "", 423., 0.077, "tests performed", 
  75., 5.459643*^6, 113.128, 41.2, 15.07, 9.167, 30155.152, 0.7, 287.959, 
  7.29, 23.1, 37.7, "", 5.82, 77.54}, {"SVK", "Europe", "Slovakia", 
  "2020-03-26", 216., 12., 0., 0., 39.563, 2.198, 0., 0., 5664., "", 1.037, 
  "", 461., 0.084, "tests performed", 75., 5.459643*^6, 113.128, 41.2, 15.07, 
  9.167, 30155.152, 0.7, 287.959, 7.29, 23.1, 37.7, "", 5.82, 77.54}, 
 {"SVK", "Europe", "Slovakia", "2020-03-27", 226., 10., 0., 0., 41.395, 
  1.832, 0., 0., "", "", "", "", 527., 0.097, "tests performed", 75., 
  5.459643*^6, 113.128, 41.2, 15.07, 9.167, 30155.152, 0.7, 287.959, 7.29, 
  23.1, 37.7, "", 5.82, 77.54}, {"SVK", "Europe", "Slovakia", "2020-03-28", 
  295., 69., 0., 0., 54.033, 12.638, 0., 0., 7131., "", 1.306, "", 555., 
  0.102, "tests performed", 75., 5.459643*^6, 113.128, 41.2, 15.07, 9.167, 
  30155.152, 0.7, 287.959, 7.29, 23.1, 37.7, "", 5.82, 77.54}, 
 {"SVK", "Europe", "Slovakia", "2020-03-29", 295., 0., 0., 0., 54.033, 0., 
  0., 0., "", "", "", "", 652., 0.119, "tests performed", 75., 5.459643*^6, 
  113.128, 41.2, 15.07, 9.167, 30155.152, 0.7, 287.959, 7.29, 23.1, 37.7, "", 
  5.82, 77.54}, {"SVK", "Europe", "Slovakia", "2020-03-30", 336., 41., 0., 
  0., 61.542, 7.51, 0., 0., "", "", "", "", 780., 0.143, "tests performed", 
  75., 5.459643*^6, 113.128, 41.2, 15.07, 9.167, 30155.152, 0.7, 287.959, 
  7.29, 23.1, 37.7, "", 5.82, 77.54}, {"SVK", "Europe", "Slovakia", 
  "2020-03-31", 336., 0., 0., 0., 61.542, 0., 0., 0., "", "", "", "", 809., 
  0.148, "tests performed", 75., 5.459643*^6, 113.128, 41.2, 15.07, 9.167, 
  30155.152, 0.7, 287.959, 7.29, 23.1, 37.7, "", 5.82, 77.54}, 
 {"SVK", "Europe", "Slovakia", "2020-04-01", 363., 27., 0., 0., 66.488, 
  4.945, 0., 0., "", "", "", "", 839., 0.154, "tests performed", 75., 
  5.459643*^6, 113.128, 41.2, 15.07, 9.167, 30155.152, 0.7, 287.959, 7.29, 
  23.1, 37.7, "", 5.82, 77.54}, {"SVK", "Europe", "Slovakia", "2020-04-02", 
  400., 37., 0., 0., 73.265, 6.777, 0., 0., 11742., "", 2.151, "", 868., 
  0.159, "tests performed", 75., 5.459643*^6, 113.128, 41.2, 15.07, 9.167, 
  30155.152, 0.7, 287.959, 7.29, 23.1, 37.7, "", 5.82, 77.54}, 
 {"SVK", "Europe", "Slovakia", "2020-04-03", 426., 26., 0., 0., 78.027, 
  4.762, 0., 0., 13631., 1889., 2.497, 0.346, 1033., 0.189, 
  "tests performed", 75., 5.459643*^6, 113.128, 41.2, 15.07, 9.167, 
  30155.152, 0.7, 287.959, 7.29, 23.1, 37.7, "", 5.82, 77.54}, 
 {"SVK", "Europe", "Slovakia", "2020-04-04", 450., 24., 0., 0., 82.423, 
  4.396, 0., 0., 15155., 1524., 2.776, 0.279, 1146., 0.21, "tests performed", 
  75., 5.459643*^6, 113.128, 41.2, 15.07, 9.167, 30155.152, 0.7, 287.959, 
  7.29, 23.1, 37.7, "", 5.82, 77.54}, {"SVK", "Europe", "Slovakia", 
  "2020-04-05", 471., 21., 0., 0., 86.269, 3.846, 0., 0., "", "", "", "", 
  1237., 0.227, "tests performed", 75., 5.459643*^6, 113.128, 41.2, 15.07, 
  9.167, 30155.152, 0.7, 287.959, 7.29, 23.1, 37.7, "", 5.82, 77.54}, 
 {"SVK", "Europe", "Slovakia", "2020-04-06", 485., 14., 0., 0., 88.834, 
  2.564, 0., 0., "", "", "", "", 1327., 0.243, "tests performed", 75., 
  5.459643*^6, 113.128, 41.2, 15.07, 9.167, 30155.152, 0.7, 287.959, 7.29, 
  23.1, 37.7, "", 5.82, 77.54}, {"SVK", "Europe", "Slovakia", "2020-04-07", 
  534., 49., 2., 2., 97.809, 8.975, 0.366, 0.366, "", "", "", "", 1417., 
  0.26, "tests performed", 75., 5.459643*^6, 113.128, 41.2, 15.07, 9.167, 
  30155.152, 0.7, 287.959, 7.29, 23.1, 37.7, "", 5.82, 77.54}, 
 {"SVK", "Europe", "Slovakia", "2020-04-08", 581., 47., 2., 0., 106.417, 
  8.609, 0.366, 0., 21371., "", 3.914, "", 1507., 0.276, "tests performed", 
  87.04, 5.459643*^6, 113.128, 41.2, 15.07, 9.167, 30155.152, 0.7, 287.959, 
  7.29, 23.1, 37.7, "", 5.82, 77.54}, {"SVK", "Europe", "Slovakia", 
  "2020-04-09", 682., 101., 2., 0., 124.917, 18.499, 0.366, 0., 23672., 
  2301., 4.336, 0.421, 1704., 0.312, "tests performed", 87.04, 5.459643*^6, 
  113.128, 41.2, 15.07, 9.167, 30155.152, 0.7, 287.959, 7.29, 23.1, 37.7, "", 
  5.82, 77.54}, {"SVK", "Europe", "Slovakia", "2020-04-10", 701., 19., 2., 
  0., 128.397, 3.48, 0.366, 0., 25846., 2174., 4.734, 0.398, 1745., 0.32, 
  "tests performed", 87.04, 5.459643*^6, 113.128, 41.2, 15.07, 9.167, 
  30155.152, 0.7, 287.959, 7.29, 23.1, 37.7, "", 5.82, 77.54}, 
 {"SVK", "Europe", "Slovakia", "2020-04-11", 715., 14., 2., 0., 130.961, 
  2.564, 0.366, 0., 27426., 1580., 5.023, 0.289, 1753., 0.321, 
  "tests performed", 87.04, 5.459643*^6, 113.128, 41.2, 15.07, 9.167, 
  30155.152, 0.7, 287.959, 7.29, 23.1, 37.7, "", 5.82, 77.54}, 
 {"SVK", "Europe", "Slovakia", "2020-04-12", 728., 13., 2., 0., 133.342, 
  2.381, 0.366, 0., 28750., 1324., 5.266, 0.243, 1720., 0.315, 
  "tests performed", 87.04, 5.459643*^6, 113.128, 41.2, 15.07, 9.167, 
  30155.152, 0.7, 287.959, 7.29, 23.1, 37.7, "", 5.82, 77.54}, 
 {"SVK", "Europe", "Slovakia", "2020-04-13", 742., 14., 2., 0., 135.906, 
  2.564, 0.366, 0., 30052., 1302., 5.504, 0.238, 1684., 0.308, 
  "tests performed", 87.04, 5.459643*^6, 113.128, 41.2, 15.07, 9.167, 
  30155.152, 0.7, 287.959, 7.29, 23.1, 37.7, "", 5.82, 77.54}, 
 {"SVK", "Europe", "Slovakia", "2020-04-14", 769., 27., 2., 0., 140.852, 
  4.945, 0.366, 0., 31491., 1439., 5.768, 0.264, 1668., 0.306, 
  "tests performed", 75., 5.459643*^6, 113.128, 41.2, 15.07, 9.167, 
  30155.152, 0.7, 287.959, 7.29, 23.1, 37.7, "", 5.82, 77.54}, 
 {"SVK", "Europe", "Slovakia", "2020-04-15", 835., 66., 2., 0., 152.94, 
  12.089, 0.366, 0., 34458., 2967., 6.311, 0.543, 1870., 0.343, 
  "tests performed", 75., 5.459643*^6, 113.128, 41.2, 15.07, 9.167, 
  30155.152, 0.7, 287.959, 7.29, 23.1, 37.7, "", 5.82, 77.54}, 
 {"SVK", "Europe", "Slovakia", "2020-04-16", 863., 28., 6., 4., 158.069, 
  5.129, 1.099, 0.733, 37809., 3351., 6.925, 0.614, 2020., 0.37, 
  "tests performed", 75., 5.459643*^6, 113.128, 41.2, 15.07, 9.167, 
  30155.152, 0.7, 287.959, 7.29, 23.1, 37.7, "", 5.82, 77.54}, 
 {"SVK", "Europe", "Slovakia", "2020-04-17", 977., 114., 8., 2., 178.949, 
  20.88, 1.465, 0.366, 40953., 3144., 7.501, 0.576, 2158., 0.395, 
  "tests performed", 75., 5.459643*^6, 113.128, 41.2, 15.07, 9.167, 
  30155.152, 0.7, 287.959, 7.29, 23.1, 37.7, "", 5.82, 77.54}, 
 {"SVK", "Europe", "Slovakia", "2020-04-18", 1049., 72., 9., 1., 192.137, 
  13.188, 1.648, 0.183, 44276., 3323., 8.11, 0.609, 2407., 0.441, 
  "tests performed", 75., 5.459643*^6, 113.128, 41.2, 15.07, 9.167, 
  30155.152, 0.7, 287.959, 7.29, 23.1, 37.7, "", 5.82, 77.54}, 
 {"SVK", "Europe", "Slovakia", "2020-04-19", 1089., 40., 11., 2., 199.464, 
  7.326, 2.015, 0.366, 46734., 2458., 8.56, 0.45, 2569., 0.471, 
  "tests performed", 75., 5.459643*^6, 113.128, 41.2, 15.07, 9.167, 
  30155.152, 0.7, 287.959, 7.29, 23.1, 37.7, "", 5.82, 77.54}, 
 {"SVK", "Europe", "Slovakia", "2020-04-20", 1161., 72., 12., 1., 212.651, 
  13.188, 2.198, 0.183, 49428., 2694., 9.053, 0.493, 2768., 0.507, 
  "tests performed", 75., 5.459643*^6, 113.128, 41.2, 15.07, 9.167, 
  30155.152, 0.7, 287.959, 7.29, 23.1, 37.7, "", 5.82, 77.54}, 
 {"SVK", "Europe", "Slovakia", "2020-04-21", 1173., 12., 13., 1., 214.849, 
  2.198, 2.381, 0.183, 53893., 4465., 9.871, 0.818, 3200., 0.586, 
  "tests performed", 75., 5.459643*^6, 113.128, 41.2, 15.07, 9.167, 
  30155.152, 0.7, 287.959, 7.29, 23.1, 37.7, "", 5.82, 77.54}, 
 {"SVK", "Europe", "Slovakia", "2020-04-22", 1199., 26., 14., 1., 219.611, 
  4.762, 2.564, 0.183, "", "", "", "", 3028., 0.555, "tests performed", 
  73.15, 5.459643*^6, 113.128, 41.2, 15.07, 9.167, 30155.152, 0.7, 287.959, 
  7.29, 23.1, 37.7, "", 5.82, 77.54}, {"SVK", "Europe", "Slovakia", 
  "2020-04-23", 1244., 45., 14., 0., 227.854, 8.242, 2.564, 0., 57421., "", 
  10.517, "", 2802., 0.513, "tests performed", 73.15, 5.459643*^6, 113.128, 
  41.2, 15.07, 9.167, 30155.152, 0.7, 287.959, 7.29, 23.1, 37.7, "", 5.82, 
  77.54}, {"SVK", "Europe", "Slovakia", "2020-04-24", 1325., 81., 15., 1., 
  242.69, 14.836, 2.747, 0.183, 61261., 3840., 11.221, 0.703, 2901., 0.531, 
  "tests performed", 73.15, 5.459643*^6, 113.128, 41.2, 15.07, 9.167, 
  30155.152, 0.7, 287.959, 7.29, 23.1, 37.7, "", 5.82, 77.54}, 
 {"SVK", "Europe", "Slovakia", "2020-04-25", 1360., 35., 17., 2., 249.101, 
  6.411, 3.114, 0.366, 66089., 4828., 12.105, 0.884, 3116., 0.571, 
  "tests performed", 73.15, 5.459643*^6, 113.128, 41.2, 15.07, 9.167, 
  30155.152, 0.7, 287.959, 7.29, 23.1, 37.7, "", 5.82, 77.54}, 
 {"SVK", "Europe", "Slovakia", "2020-04-26", 1373., 13., 17., 0., 251.482, 
  2.381, 3.114, 0., 70928., 4839., 12.991, 0.886, 3456., 0.633, 
  "tests performed", 73.15, 5.459643*^6, 113.128, 41.2, 15.07, 9.167, 
  30155.152, 0.7, 287.959, 7.29, 23.1, 37.7, "", 5.82, 77.54}, 
 {"SVK", "Europe", "Slovakia", "2020-04-27", 1379., 6., 18., 1., 252.581, 
  1.099, 3.297, 0.183, 74099., 3171., 13.572, 0.581, 3524., 0.645, 
  "tests performed", 73.15, 5.459643*^6, 113.128, 41.2, 15.07, 9.167, 
  30155.152, 0.7, 287.959, 7.29, 23.1, 37.7, "", 5.82, 77.54}, 
 {"SVK", "Europe", "Slovakia", "2020-04-28", 1381., 2., 18., 0., 252.947, 
  0.366, 3.297, 0., 75866., 1767., 13.896, 0.324, 3139., 0.575, 
  "tests performed", 73.15, 5.459643*^6, 113.128, 41.2, 15.07, 9.167, 
  30155.152, 0.7, 287.959, 7.29, 23.1, 37.7, "", 5.82, 77.54}, 
 {"SVK", "Europe", "Slovakia", "2020-04-29", 1384., 3., 20., 2., 253.496, 
  0.549, 3.663, 0.366, 81338., 5472., 14.898, 1.002, 3669., 0.672, 
  "tests performed", 73.15, 5.459643*^6, 113.128, 41.2, 15.07, 9.167, 
  30155.152, 0.7, 287.959, 7.29, 23.1, 37.7, "", 5.82, 77.54}, 
 {"SVK", "Europe", "Slovakia", "2020-04-30", 1391., 7., 22., 2., 254.779, 
  1.282, 4.03, 0.366, 85922., 4584., 15.738, 0.84, 4072., 0.746, 
  "tests performed", 73.15, 5.459643*^6, 113.128, 41.2, 15.07, 9.167, 
  30155.152, 0.7, 287.959, 7.29, 23.1, 37.7, "", 5.82, 77.54}, 
 {"SVK", "Europe", "Slovakia", "2020-05-01", 1396., 5., 23., 1., 255.694, 
  0.916, 4.213, 0.183, 91072., 5150., 16.681, 0.943, 4259., 0.78, 
  "tests performed", 73.15, 5.459643*^6, 113.128, 41.2, 15.07, 9.167, 
  30155.152, 0.7, 287.959, 7.29, 23.1, 37.7, "", 5.82, 77.54}, 
 {"SVK", "Europe", "Slovakia", "2020-05-02", 1403., 7., 23., 0., 256.977, 
  1.282, 4.213, 0., 94770., 3698., 17.358, 0.677, 4097., 0.75, 
  "tests performed", 73.15, 5.459643*^6, 113.128, 41.2, 15.07, 9.167, 
  30155.152, 0.7, 287.959, 7.29, 23.1, 37.7, "", 5.82, 77.54}, 
 {"SVK", "Europe", "Slovakia", "2020-05-03", 1407., 4., 24., 1., 257.709, 
  0.733, 4.396, 0.183, 96220., 1450., 17.624, 0.266, 3613., 0.662, 
  "tests performed", 73.15, 5.459643*^6, 113.128, 41.2, 15.07, 9.167, 
  30155.152, 0.7, 287.959, 7.29, 23.1, 37.7, "", 5.82, 77.54}, 
 {"SVK", "Europe", "Slovakia", "2020-05-04", 1408., 1., 24., 0., 257.892, 
  0.183, 4.396, 0., 97804., 1584., 17.914, 0.29, 3386., 0.62, 
  "tests performed", 73.15, 5.459643*^6, 113.128, 41.2, 15.07, 9.167, 
  30155.152, 0.7, 287.959, 7.29, 23.1, 37.7, "", 5.82, 77.54}, 
 {"SVK", "Europe", "Slovakia", "2020-05-05", 1413., 5., 25., 1., 258.808, 
  0.916, 4.579, 0.183, 99864., 2060., 18.291, 0.377, 3428., 0.628, 
  "tests performed", 73.15, 5.459643*^6, 113.128, 41.2, 15.07, 9.167, 
  30155.152, 0.7, 287.959, 7.29, 23.1, 37.7, "", 5.82, 77.54}, 
 {"SVK", "Europe", "Slovakia", "2020-05-06", 1421., 8., 25., 0., 260.273, 
  1.465, 4.579, 0., 104606., 4742., 19.16, 0.869, 3324., 0.609, 
  "tests performed", 73.15, 5.459643*^6, 113.128, 41.2, 15.07, 9.167, 
  30155.152, 0.7, 287.959, 7.29, 23.1, 37.7, "", 5.82, 77.54}, 
 {"SVK", "Europe", "Slovakia", "2020-05-07", 1429., 8., 25., 0., 261.739, 
  1.465, 4.579, 0., 109767., 5161., 20.105, 0.945, 3406., 0.624, 
  "tests performed", 73.15, 5.459643*^6, 113.128, 41.2, 15.07, 9.167, 
  30155.152, 0.7, 287.959, 7.29, 23.1, 37.7, "", 5.82, 77.54}, 
 {"SVK", "Europe", "Slovakia", "2020-05-08", 1445., 16., 26., 1., 264.669, 
  2.931, 4.762, 0.183, 114461., 4694., 20.965, 0.86, 3341., 0.612, 
  "tests performed", 73.15, 5.459643*^6, 113.128, 41.2, 15.07, 9.167, 
  30155.152, 0.7, 287.959, 7.29, 23.1, 37.7, "", 5.82, 77.54}, 
 {"SVK", "Europe", "Slovakia", "2020-05-09", 1455., 10., 26., 0., 266.501, 
  1.832, 4.762, 0., 118371., 3910., 21.681, 0.716, 3372., 0.618, 
  "tests performed", 73.15, 5.459643*^6, 113.128, 41.2, 15.07, 9.167, 
  30155.152, 0.7, 287.959, 7.29, 23.1, 37.7, "", 5.82, 77.54}, 
 {"SVK", "Europe", "Slovakia", "2020-05-10", 1455., 0., 26., 0., 266.501, 0., 
  4.762, 0., 119859., 1488., 21.954, 0.273, 3377., 0.619, "tests performed", 
  73.15, 5.459643*^6, 113.128, 41.2, 15.07, 9.167, 30155.152, 0.7, 287.959, 
  7.29, 23.1, 37.7, "", 5.82, 77.54}, {"SVK", "Europe", "Slovakia", 
  "2020-05-11", 1457., 2., 26., 0., 266.867, 0.366, 4.762, 0., 120645., 786., 
  22.098, 0.144, 3263., 0.598, "tests performed", 73.15, 5.459643*^6, 
  113.128, 41.2, 15.07, 9.167, 30155.152, 0.7, 287.959, 7.29, 23.1, 37.7, "", 
  5.82, 77.54}, {"SVK", "Europe", "Slovakia", "2020-05-12", 1457., 0., 26., 
  0., 266.867, 0., 4.762, 0., 122708., 2063., 22.475, 0.378, 3263., 0.598, 
  "tests performed", 73.15, 5.459643*^6, 113.128, 41.2, 15.07, 9.167, 
  30155.152, 0.7, 287.959, 7.29, 23.1, 37.7, "", 5.82, 77.54}, 
 {"SVK", "Europe", "Slovakia", "2020-05-13", 1465., 8., 27., 1., 268.333, 
  1.465, 4.945, 0.183, 127034., 4326., 23.268, 0.792, 3204., 0.587, 
  "tests performed", 73.15, 5.459643*^6, 113.128, 41.2, 15.07, 9.167, 
  30155.152, 0.7, 287.959, 7.29, 23.1, 37.7, "", 5.82, 77.54}, 
 {"SVK", "Europe", "Slovakia", "2020-05-14", 1469., 4., 27., 0., 269.065, 
  0.733, 4.945, 0., 131910., 4876., 24.161, 0.893, 3163., 0.579, 
  "tests performed", 73.15, 5.459643*^6, 113.128, 41.2, 15.07, 9.167, 
  30155.152, 0.7, 287.959, 7.29, 23.1, 37.7, "", 5.82, 77.54}, 
 {"SVK", "Europe", "Slovakia", "2020-05-15", 1477., 8., 27., 0., 270.531, 
  1.465, 4.945, 0., 135902., 3992., 24.892, 0.731, 3063., 0.561, 
  "tests performed", 73.15, 5.459643*^6, 113.128, 41.2, 15.07, 9.167, 
  30155.152, 0.7, 287.959, 7.29, 23.1, 37.7, "", 5.82, 77.54}, 
 {"SVK", "Europe", "Slovakia", "2020-05-16", 1480., 3., 27., 0., 271.08, 
  0.549, 4.945, 0., 139986., 4084., 25.64, 0.748, 3088., 0.566, 
  "tests performed", 73.15, 5.459643*^6, 113.128, 41.2, 15.07, 9.167, 
  30155.152, 0.7, 287.959, 7.29, 23.1, 37.7, "", 5.82, 77.54}, 
 {"SVK", "Europe", "Slovakia", "2020-05-17", 1493., 13., 28., 1., 273.461, 
  2.381, 5.129, 0.183, 142462., 2476., 26.094, 0.454, 3229., 0.591, 
  "tests performed", 73.15, 5.459643*^6, 113.128, 41.2, 15.07, 9.167, 
  30155.152, 0.7, 287.959, 7.29, 23.1, 37.7, "", 5.82, 77.54}, 
 {"SVK", "Europe", "Slovakia", "2020-05-18", 1494., 1., 28., 0., 273.644, 
  0.183, 5.129, 0., 143433., 971., 26.271, 0.178, 3255., 0.596, 
  "tests performed", 73.15, 5.459643*^6, 113.128, 41.2, 15.07, 9.167, 
  30155.152, 0.7, 287.959, 7.29, 23.1, 37.7, "", 5.82, 77.54}, 
 {"SVK", "Europe", "Slovakia", "2020-05-19", 1495., 1., 28., 0., 273.827, 
  0.183, 5.129, 0., 145474., 2041., 26.645, 0.374, 3252., 0.596, 
  "tests performed", 73.15, 5.459643*^6, 113.128, 41.2, 15.07, 9.167, 
  30155.152, 0.7, 287.959, 7.29, 23.1, 37.7, "", 5.82, 77.54}, 
 {"SVK", "Europe", "Slovakia", "2020-05-20", 1495., 0., 28., 0., 273.827, 0., 
  5.129, 0., 148845., 3371., 27.263, 0.617, 3116., 0.571, "tests performed", 
  73.15, 5.459643*^6, 113.128, 41.2, 15.07, 9.167, 30155.152, 0.7, 287.959, 
  7.29, 23.1, 37.7, "", 5.82, 77.54}, {"SVK", "Europe", "Slovakia", 
  "2020-05-21", 1496., 1., 28., 0., 274.011, 0.183, 5.129, 0., "", "", "", 
  "", 2825., 0.517, "tests performed", 73.15, 5.459643*^6, 113.128, 41.2, 
  15.07, 9.167, 30155.152, 0.7, 287.959, 7.29, 23.1, 37.7, "", 5.82, 77.54}, 
 {"SVK", "Europe", "Slovakia", "2020-05-22", 1502., 6., 28., 0., 275.11, 
  1.099, 5.129, 0., 154529., "", 28.304, "", 2661., 0.487, "tests performed", 
  73.15, 5.459643*^6, 113.128, 41.2, 15.07, 9.167, 30155.152, 0.7, 287.959, 
  7.29, 23.1, 37.7, "", 5.82, 77.54}, {"SVK", "Europe", "Slovakia", 
  "2020-05-23", 1503., 1., 28., 0., 275.293, 0.183, 5.129, 0., 156765., 
  2236., 28.713, 0.41, 2397., 0.439, "tests performed", 73.15, 5.459643*^6, 
  113.128, 41.2, 15.07, 9.167, 30155.152, 0.7, 287.959, 7.29, 23.1, 37.7, "", 
  5.82, 77.54}, {"SVK", "Europe", "Slovakia", "2020-05-24", 1504., 1., 28., 
  0., 275.476, 0.183, 5.129, 0., 158414., 1649., 29.015, 0.302, 2279., 0.417, 
  "tests performed", 73.15, 5.459643*^6, 113.128, 41.2, 15.07, 9.167, 
  30155.152, 0.7, 287.959, 7.29, 23.1, 37.7, "", 5.82, 77.54}, 
 {"SVK", "Europe", "Slovakia", "2020-05-25", 1509., 5., 28., 0., 276.392, 
  0.916, 5.129, 0., 159059., 645., 29.134, 0.118, 2232., 0.409, 
  "tests performed", 73.15, 5.459643*^6, 113.128, 41.2, 15.07, 9.167, 
  30155.152, 0.7, 287.959, 7.29, 23.1, 37.7, "", 5.82, 77.54}, 
 {"SVK", "Europe", "Slovakia", "2020-05-26", 1511., 2., 28., 0., 276.758, 
  0.366, 5.129, 0., 160523., 1464., 29.402, 0.268, 2150., 0.394, 
  "tests performed", 73.15, 5.459643*^6, 113.128, 41.2, 15.07, 9.167, 
  30155.152, 0.7, 287.959, 7.29, 23.1, 37.7, "", 5.82, 77.54}, 
 {"SVK", "Europe", "Slovakia", "2020-05-27", 1513., 2., 28., 0., 277.124, 
  0.366, 5.129, 0., 163362., 2839., 29.922, 0.52, 2074., 0.38, 
  "tests performed", 73.15, 5.459643*^6, 113.128, 41.2, 15.07, 9.167, 
  30155.152, 0.7, 287.959, 7.29, 23.1, 37.7, "", 5.82, 77.54}, 
 {"SVK", "Europe", "Slovakia", "2020-05-28", 1515., 2., 28., 0., 277.491, 
  0.366, 5.129, 0., 165714., 2352., 30.353, 0.431, 2004., 0.367, 
  "tests performed", 73.15, 5.459643*^6, 113.128, 41.2, 15.07, 9.167, 
  30155.152, 0.7, 287.959, 7.29, 23.1, 37.7, "", 5.82, 77.54}, 
 {"SVK", "Europe", "Slovakia", "2020-05-29", 1520., 5., 28., 0., 278.406, 
  0.916, 5.129, 0., 167562., 1848., 30.691, 0.338, 1862., 0.341, 
  "tests performed", 73.15, 5.459643*^6, 113.128, 41.2, 15.07, 9.167, 
  30155.152, 0.7, 287.959, 7.29, 23.1, 37.7, "", 5.82, 77.54}, 
 {"SVK", "Europe", "Slovakia", "2020-05-30", 1520., 0., 28., 0., 278.406, 0., 
  5.129, 0., 170995., 3433., 31.32, 0.629, 2033., 0.372, "tests performed", 
  73.15, 5.459643*^6, 113.128, 41.2, 15.07, 9.167, 30155.152, 0.7, 287.959, 
  7.29, 23.1, 37.7, "", 5.82, 77.54}, {"SVK", "Europe", "Slovakia", 
  "2020-05-31", 1521., 1., 28., 0., 278.59, 0.183, 5.129, 0., 172601., 1606., 
  31.614, 0.294, 2027., 0.371, "tests performed", 73.15, 5.459643*^6, 
  113.128, 41.2, 15.07, 9.167, 30155.152, 0.7, 287.959, 7.29, 23.1, 37.7, "", 
  5.82, 77.54}, {"SVK", "Europe", "Slovakia", "2020-06-01", 1522., 1., 28., 
  0., 278.773, 0.183, 5.129, 0., 172875., 274., 31.664, 0.05, 1974., 0.362, 
  "tests performed", 69.44, 5.459643*^6, 113.128, 41.2, 15.07, 9.167, 
  30155.152, 0.7, 287.959, 7.29, 23.1, 37.7, "", 5.82, 77.54}, 
 {"SVK", "Europe", "Slovakia", "2020-06-02", 1522., 0., 28., 0., 278.773, 0., 
  5.129, 0., 179293., 6418., 32.84, 1.176, 2681., 0.491, "tests performed", 
  69.44, 5.459643*^6, 113.128, 41.2, 15.07, 9.167, 30155.152, 0.7, 287.959, 
  7.29, 23.1, 37.7, "", 5.82, 77.54}, {"SVK", "Europe", "Slovakia", 
  "2020-06-03", 1522., 0., 28., 0., 278.773, 0., 5.129, 0., 181629., 2336., 
  33.268, 0.428, 2610., 0.478, "tests performed", 63.89, 5.459643*^6, 
  113.128, 41.2, 15.07, 9.167, 30155.152, 0.7, 287.959, 7.29, 23.1, 37.7, "", 
  5.82, 77.54}, {"SVK", "Europe", "Slovakia", "2020-06-04", 1525., 3., 28., 
  0., 279.322, 0.549, 5.129, 0., 183764., 2135., 33.659, 0.391, 2579., 0.472, 
  "tests performed", 63.89, 5.459643*^6, 113.128, 41.2, 15.07, 9.167, 
  30155.152, 0.7, 287.959, 7.29, 23.1, 37.7, "", 5.82, 77.54}, 
 {"SVK", "Europe", "Slovakia", "2020-06-05", 1526., 1., 28., 0., 279.505, 
  0.183, 5.129, 0., 185596., 1832., 33.994, 0.336, 2576., 0.472, 
  "tests performed", 61.11, 5.459643*^6, 113.128, 41.2, 15.07, 9.167, 
  30155.152, 0.7, 287.959, 7.29, 23.1, 37.7, "", 5.82, 77.54}, 
 {"SVK", "Europe", "Slovakia", "2020-06-06", 1526., 0., 28., 0., 279.505, 0., 
  5.129, 0., 188235., 2639., 34.478, 0.483, 2463., 0.451, "tests performed", 
  61.11, 5.459643*^6, 113.128, 41.2, 15.07, 9.167, 30155.152, 0.7, 287.959, 
  7.29, 23.1, 37.7, "", 5.82, 77.54}, {"SVK", "Europe", "Slovakia", 
  "2020-06-07", 1528., 2., 28., 0., 279.872, 0.366, 5.129, 0., 189415., 
  1180., 34.694, 0.216, 2402., 0.44, "tests performed", 61.11, 5.459643*^6, 
  113.128, 41.2, 15.07, 9.167, 30155.152, 0.7, 287.959, 7.29, 23.1, 37.7, "", 
  5.82, 77.54}, {"SVK", "Europe", "Slovakia", "2020-06-08", 1528., 0., 28., 
  0., 279.872, 0., 5.129, 0., 189575., 160., 34.723, 0.029, 2386., 0.437, 
  "tests performed", 61.11, 5.459643*^6, 113.128, 41.2, 15.07, 9.167, 
  30155.152, 0.7, 287.959, 7.29, 23.1, 37.7, "", 5.82, 77.54}, 
 {"SVK", "Europe", "Slovakia", "2020-06-09", 1530., 2., 28., 0., 280.238, 
  0.366, 5.129, 0., 190426., 851., 34.879, 0.156, 1590., 0.291, 
  "tests performed", 55.56, 5.459643*^6, 113.128, 41.2, 15.07, 9.167, 
  30155.152, 0.7, 287.959, 7.29, 23.1, 37.7, "", 5.82, 77.54}, 
 {"SVK", "Europe", "Slovakia", "2020-06-10", 1531., 1., 28., 0., 280.421, 
  0.183, 5.129, 0., 191971., 1545., 35.162, 0.283, 1477., 0.271, 
  "tests performed", 55.56, 5.459643*^6, 113.128, 41.2, 15.07, 9.167, 
  30155.152, 0.7, 287.959, 7.29, 23.1, 37.7, "", 5.82, 77.54}, 
 {"SVK", "Europe", "Slovakia", "2020-06-11", 1533., 2., 28., 0., 280.788, 
  0.366, 5.129, 0., 193471., 1500., 35.437, 0.275, 1387., 0.254, 
  "tests performed", 55.56, 5.459643*^6, 113.128, 41.2, 15.07, 9.167, 
  30155.152, 0.7, 287.959, 7.29, 23.1, 37.7, "", 5.82, 77.54}, 
 {"SVK", "Europe", "Slovakia", "2020-06-12", 1541., 8., 28., 0., 282.253, 
  1.465, 5.129, 0., 194733., 1262., 35.668, 0.231, 1305., 0.239, 
  "tests performed", 55.56, 5.459643*^6, 113.128, 41.2, 15.07, 9.167, 
  30155.152, 0.7, 287.959, 7.29, 23.1, 37.7, "", 5.82, 77.54}, 
 {"SVK", "Europe", "Slovakia", "2020-06-13", 1542., 1., 28., 0., 282.436, 
  0.183, 5.129, 0., 196244., 1511., 35.944, 0.277, 1144., 0.21, 
  "tests performed", 55.56, 5.459643*^6, 113.128, 41.2, 15.07, 9.167, 
  30155.152, 0.7, 287.959, 7.29, 23.1, 37.7, "", 5.82, 77.54}, 
 {"SVK", "Europe", "Slovakia", "2020-06-14", 1545., 3., 28., 0., 282.986, 
  0.549, 5.129, 0., 196723., 479., 36.032, 0.088, 1044., 0.191, 
  "tests performed", 51.85, 5.459643*^6, 113.128, 41.2, 15.07, 9.167, 
  30155.152, 0.7, 287.959, 7.29, 23.1, 37.7, "", 5.82, 77.54}, 
 {"SVK", "Europe", "Slovakia", "2020-06-15", 1548., 3., 28., 0., 283.535, 
  0.549, 5.129, 0., 196770., 47., 36.041, 0.009, 1028., 0.188, 
  "tests performed", 51.85, 5.459643*^6, 113.128, 41.2, 15.07, 9.167, 
  30155.152, 0.7, 287.959, 7.29, 23.1, 37.7, "", 5.82, 77.54}, 
 {"SVK", "Europe", "Slovakia", "2020-06-16", 1552., 4., 28., 0., 284.268, 
  0.733, 5.129, 0., 197617., 847., 36.196, 0.155, 1027., 0.188, 
  "tests performed", 51.85, 5.459643*^6, 113.128, 41.2, 15.07, 9.167, 
  30155.152, 0.7, 287.959, 7.29, 23.1, 37.7, "", 5.82, 77.54}, 
 {"SVK", "Europe", "Slovakia", "2020-06-17", 1552., 0., 28., 0., 284.268, 0., 
  5.129, 0., 198780., 1163., 36.409, 0.213, 973., 0.178, "tests performed", 
  51.85, 5.459643*^6, 113.128, 41.2, 15.07, 9.167, 30155.152, 0.7, 287.959, 
  7.29, 23.1, 37.7, "", 5.82, 77.54}, {"SVK", "Europe", "Slovakia", 
  "2020-06-18", 1561., 9., 28., 0., 285.916, 1.648, 5.129, 0., 199567., 787., 
  36.553, 0.144, 871., 0.16, "tests performed", 51.85, 5.459643*^6, 113.128, 
  41.2, 15.07, 9.167, 30155.152, 0.7, 287.959, 7.29, 23.1, 37.7, "", 5.82, 
  77.54}, {"SVK", "Europe", "Slovakia", "2020-06-19", 1562., 1., 28., 0., 
  286.099, 0.183, 5.129, 0., 200373., 806., 36.701, 0.148, 806., 0.148, 
  "tests performed", 51.85, 5.459643*^6, 113.128, 41.2, 15.07, 9.167, 
  30155.152, 0.7, 287.959, 7.29, 23.1, 37.7, "", 5.82, 77.54}, 
 {"SVK", "Europe", "Slovakia", "2020-06-20", 1576., 14., 28., 0., 288.664, 
  2.564, 5.129, 0., 201651., 1278., 36.935, 0.234, 772., 0.141, 
  "tests performed", 49.07, 5.459643*^6, 113.128, 41.2, 15.07, 9.167, 
  30155.152, 0.7, 287.959, 7.29, 23.1, 37.7, "", 5.82, 77.54}, 
 {"SVK", "Europe", "Slovakia", "2020-06-21", 1586., 10., 28., 0., 290.495, 
  1.832, 5.129, 0., 201952., 301., 36.99, 0.055, 747., 0.137, 
  "tests performed", 49.07, 5.459643*^6, 113.128, 41.2, 15.07, 9.167, 
  30155.152, 0.7, 287.959, 7.29, 23.1, 37.7, "", 5.82, 77.54}, 
 {"SVK", "Europe", "Slovakia", "2020-06-22", 1587., 1., 28., 0., 290.678, 
  0.183, 5.129, 0., 201993., 41., 36.997, 0.008, 746., 0.137, 
  "tests performed", 49.07, 5.459643*^6, 113.128, 41.2, 15.07, 9.167, 
  30155.152, 0.7, 287.959, 7.29, 23.1, 37.7, "", 5.82, 77.54}, 
 {"SVK", "Europe", "Slovakia", "2020-06-23", 1588., 1., 28., 0., 290.862, 
  0.183, 5.129, 0., 202654., 661., 37.119, 0.121, 720., 0.132, 
  "tests performed", 49.07, 5.459643*^6, 113.128, 41.2, 15.07, 9.167, 
  30155.152, 0.7, 287.959, 7.29, 23.1, 37.7, "", 5.82, 77.54}, 
 {"SVK", "Europe", "Slovakia", "2020-06-24", 1589., 1., 28., 0., 291.045, 
  0.183, 5.129, 0., 203911., 1257., 37.349, 0.23, 733., 0.134, 
  "tests performed", 49.07, 5.459643*^6, 113.128, 41.2, 15.07, 9.167, 
  30155.152, 0.7, 287.959, 7.29, 23.1, 37.7, "", 5.82, 77.54}, 
 {"SVK", "Europe", "Slovakia", "2020-06-25", 1607., 18., 28., 0., 294.342, 
  3.297, 5.129, 0., 204847., 936., 37.52, 0.171, 754., 0.138, 
  "tests performed", 49.07, 5.459643*^6, 113.128, 41.2, 15.07, 9.167, 
  30155.152, 0.7, 287.959, 7.29, 23.1, 37.7, "", 5.82, 77.54}, 
 {"SVK", "Europe", "Slovakia", "2020-06-26", 1630., 23., 28., 0., 298.554, 
  4.213, 5.129, 0., 206362., 1515., 37.798, 0.277, 856., 0.157, 
  "tests performed", 49.07, 5.459643*^6, 113.128, 41.2, 15.07, 9.167, 
  30155.152, 0.7, 287.959, 7.29, 23.1, 37.7, "", 5.82, 77.54}, 
 {"SVK", "Europe", "Slovakia", "2020-06-27", 1643., 13., 28., 0., 300.935, 
  2.381, 5.129, 0., 207973., 1611., 38.093, 0.295, 903., 0.165, 
  "tests performed", 49.07, 5.459643*^6, 113.128, 41.2, 15.07, 9.167, 
  30155.152, 0.7, 287.959, 7.29, 23.1, 37.7, "", 5.82, 77.54}, 
 {"SVK", "Europe", "Slovakia", "2020-06-28", 1657., 14., 28., 0., 303.5, 
  2.564, 5.129, 0., 208904., 931., 38.263, 0.171, 993., 0.182, 
  "tests performed", 49.07, 5.459643*^6, 113.128, 41.2, 15.07, 9.167, 
  30155.152, 0.7, 287.959, 7.29, 23.1, 37.7, "", 5.82, 77.54}, 
 {"SVK", "Europe", "Slovakia", "2020-06-29", 1664., 7., 28., 0., 304.782, 
  1.282, 5.129, 0., 208966., 62., 38.275, 0.011, 996., 0.182, 
  "tests performed", 49.07, 5.459643*^6, 113.128, 41.2, 15.07, 9.167, 
  30155.152, 0.7, 287.959, 7.29, 23.1, 37.7, "", 5.82, 77.54}, 
 {"SVK", "Europe", "Slovakia", "2020-06-30", 1665., 1., 28., 0., 304.965, 
  0.183, 5.129, 0., 209750., 784., 38.418, 0.144, 1014., 0.186, 
  "tests performed", "", 5.459643*^6, 113.128, 41.2, 15.07, 9.167, 30155.152, 
  0.7, 287.959, 7.29, 23.1, 37.7, "", 5.82, 77.54}, 
 {"SVK", "Europe", "Slovakia", "2020-07-01", 1667., 2., 28., 0., 305.331, 
  0.366, 5.129, 0., 211813., 2063., 38.796, 0.378, 1129., 0.207, 
  "tests performed", "", 5.459643*^6, 113.128, 41.2, 15.07, 9.167, 30155.152, 
  0.7, 287.959, 7.29, 23.1, 37.7, "", 5.82, 77.54}, 
 {"SVK", "Europe", "Slovakia", "2020-07-02", 1687., 20., 28., 0., 308.995, 
  3.663, 5.129, 0., 213521., 1708., 39.109, 0.313, 1239., 0.227, 
  "tests performed", "", 5.459643*^6, 113.128, 41.2, 15.07, 9.167, 30155.152, 
  0.7, 287.959, 7.29, 23.1, 37.7, "", 5.82, 77.54}, 
 {"SVK", "Europe", "Slovakia", "2020-07-03", 1700., 13., 28., 0., 311.376, 
  2.381, 5.129, 0., 215322., 1801., 39.439, 0.33, 1280., 0.234, 
  "tests performed", "", 5.459643*^6, 113.128, 41.2, 15.07, 9.167, 30155.152, 
  0.7, 287.959, 7.29, 23.1, 37.7, "", 5.82, 77.54}, 
 {"SVK", "Europe", "Slovakia", "2020-07-04", 1720., 20., 28., 0., 315.039, 
  3.663, 5.129, 0., 217538., 2216., 39.845, 0.406, 1366., 0.25, 
  "tests performed", "", 5.459643*^6, 113.128, 41.2, 15.07, 9.167, 30155.152, 
  0.7, 287.959, 7.29, 23.1, 37.7, "", 5.82, 77.54}, 
 {"SVK", "Europe", "Slovakia", "2020-07-05", 1749., 29., 28., 0., 320.351, 
  5.312, 5.129, 0., 218346., 808., 39.993, 0.148, 1349., 0.247, 
  "tests performed", "", 5.459643*^6, 113.128, 41.2, 15.07, 9.167, 30155.152, 
  0.7, 287.959, 7.29, 23.1, 37.7, "", 5.82, 77.54}, 
 {"SVK", "Europe", "Slovakia", "2020-07-06", 1764., 15., 28., 0., 323.098, 
  2.747, 5.129, 0., 218396., 50., 40.002, 0.009, 1347., 0.247, 
  "tests performed", "", 5.459643*^6, 113.128, 41.2, 15.07, 9.167, 30155.152, 
  0.7, 287.959, 7.29, 23.1, 37.7, "", 5.82, 77.54}, 
 {"SVK", "Europe", "Slovakia", "2020-07-07", 1765., 1., 28., 0., 323.281, 
  0.183, 5.129, 0., 219269., 873., 40.162, 0.16, 1360., 0.249, 
  "tests performed", "", 5.459643*^6, 113.128, 41.2, 15.07, 9.167, 30155.152, 
  0.7, 287.959, 7.29, 23.1, 37.7, "", 5.82, 77.54}, 
 {"SVK", "Europe", "Slovakia", "2020-07-08", 1767., 2., 28., 0., 323.648, 
  0.366, 5.129, 0., "", "", "", "", "", "", "", "", 5.459643*^6, 113.128, 
  41.2, 15.07, 9.167, 30155.152, 0.7, 287.959, 7.29, 23.1, 37.7, "", 5.82, 
  77.54}, {"SVN", "Europe", "Slovenia", "2020-03-05", 1., 1., 0., 0., 0.481, 
  0.481, 0., 0., "", "", "", "", "", "", "", 11.11, 2.078932*^6, 102.619, 
  44.5, 19.062, 12.93, 31400.84, "", 153.493, 7.25, 20.1, 25., "", 4.5, 
  81.32}, {"SVN", "Europe", "Slovenia", "2020-03-06", 6., 5., 0., 0., 2.886, 
  2.405, 0., 0., "", "", "", "", "", "", "", 11.11, 2.078932*^6, 102.619, 
  44.5, 19.062, 12.93, 31400.84, "", 153.493, 7.25, 20.1, 25., "", 4.5, 
  81.32}, {"SVN", "Europe", "Slovenia", "2020-03-07", 9., 3., 0., 0., 4.329, 
  1.443, 0., 0., "", "", "", "", "", "", "", 16.67, 2.078932*^6, 102.619, 
  44.5, 19.062, 12.93, 31400.84, "", 153.493, 7.25, 20.1, 25., "", 4.5, 
  81.32}, {"SVN", "Europe", "Slovenia", "2020-03-08", 12., 3., 0., 0., 5.772, 
  1.443, 0., 0., "", "", "", "", "", "", "", 16.67, 2.078932*^6, 102.619, 
  44.5, 19.062, 12.93, 31400.84, "", 153.493, 7.25, 20.1, 25., "", 4.5, 
  81.32}, {"SVN", "Europe", "Slovenia", "2020-03-09", 16., 4., 0., 0., 7.696, 
  1.924, 0., 0., "", "", "", "", "", "", "", 16.67, 2.078932*^6, 102.619, 
  44.5, 19.062, 12.93, 31400.84, "", 153.493, 7.25, 20.1, 25., "", 4.5, 
  81.32}, {"SVN", "Europe", "Slovenia", "2020-03-11", 31., 15., 0., 0., 
  14.912, 7.215, 0., 0., "", "", "", "", "", "", "", 25., 2.078932*^6, 
  102.619, 44.5, 19.062, 12.93, 31400.84, "", 153.493, 7.25, 20.1, 25., "", 
  4.5, 81.32}, {"SVN", "Europe", "Slovenia", "2020-03-12", 57., 26., 0., 0., 
  27.418, 12.506, 0., 0., 3863., "", 1.858, "", "", "", "tests performed", 
  25., 2.078932*^6, 102.619, 44.5, 19.062, 12.93, 31400.84, "", 153.493, 
  7.25, 20.1, 25., "", 4.5, 81.32}, {"SVN", "Europe", "Slovenia", 
  "2020-03-13", 96., 39., 0., 0., 46.178, 18.76, 0., 0., 5060., 1197., 2.434, 
  0.576, "", "", "tests performed", 25., 2.078932*^6, 102.619, 44.5, 19.062, 
  12.93, 31400.84, "", 153.493, 7.25, 20.1, 25., "", 4.5, 81.32}, 
 {"SVN", "Europe", "Slovenia", "2020-03-14", 141., 45., 0., 0., 67.823, 
  21.646, 0., 0., 5976., 916., 2.875, 0.441, "", "", "tests performed", 28.7, 
  2.078932*^6, 102.619, 44.5, 19.062, 12.93, 31400.84, "", 153.493, 7.25, 
  20.1, 25., "", 4.5, 81.32}, {"SVN", "Europe", "Slovenia", "2020-03-15", 
  181., 40., 0., 0., 87.064, 19.241, 0., 0., 6566., 590., 3.158, 0.284, "", 
  "", "tests performed", 28.7, 2.078932*^6, 102.619, 44.5, 19.062, 12.93, 
  31400.84, "", 153.493, 7.25, 20.1, 25., "", 4.5, 81.32}, 
 {"SVN", "Europe", "Slovenia", "2020-03-16", 219., 38., 0., 0., 105.343, 
  18.279, 0., 0., 7437., 871., 3.577, 0.419, "", "", "tests performed", 
  50.93, 2.078932*^6, 102.619, 44.5, 19.062, 12.93, 31400.84, "", 153.493, 
  7.25, 20.1, 25., "", 4.5, 81.32}, {"SVN", "Europe", "Slovenia", 
  "2020-03-17", 253., 34., 0., 0., 121.697, 16.355, 0., 0., 8558., 1121., 
  4.117, 0.539, "", "", "tests performed", 50.93, 2.078932*^6, 102.619, 44.5, 
  19.062, 12.93, 31400.84, "", 153.493, 7.25, 20.1, 25., "", 4.5, 81.32}, 
 {"SVN", "Europe", "Slovenia", "2020-03-18", 275., 22., 1., 1., 132.279, 
  10.582, 0.481, 0.481, 9584., 1026., 4.61, 0.494, "", "", "tests performed", 
  50.93, 2.078932*^6, 102.619, 44.5, 19.062, 12.93, 31400.84, "", 153.493, 
  7.25, 20.1, 25., "", 4.5, 81.32}, {"SVN", "Europe", "Slovenia", 
  "2020-03-19", 286., 11., 1., 0., 137.571, 5.291, 0.481, 0., 10768., 1184., 
  5.18, 0.57, 986., 0.474, "tests performed", 67.59, 2.078932*^6, 102.619, 
  44.5, 19.062, 12.93, 31400.84, "", 153.493, 7.25, 20.1, 25., "", 4.5, 
  81.32}, {"SVN", "Europe", "Slovenia", "2020-03-20", 319., 33., 1., 0., 
  153.444, 15.874, 0.481, 0., 12010., 1242., 5.777, 0.597, 993., 0.478, 
  "tests performed", 78.7, 2.078932*^6, 102.619, 44.5, 19.062, 12.93, 
  31400.84, "", 153.493, 7.25, 20.1, 25., "", 4.5, 81.32}, 
 {"SVN", "Europe", "Slovenia", "2020-03-21", 341., 22., 1., 0., 164.027, 
  10.582, 0.481, 0., 12882., 872., 6.196, 0.419, 987., 0.475, 
  "tests performed", 78.7, 2.078932*^6, 102.619, 44.5, 19.062, 12.93, 
  31400.84, "", 153.493, 7.25, 20.1, 25., "", 4.5, 81.32}, 
 {"SVN", "Europe", "Slovenia", "2020-03-22", 383., 42., 1., 0., 184.229, 
  20.203, 0.481, 0., 13613., 731., 6.548, 0.352, 1007., 0.484, 
  "tests performed", 78.7, 2.078932*^6, 102.619, 44.5, 19.062, 12.93, 
  31400.84, "", 153.493, 7.25, 20.1, 25., "", 4.5, 81.32}, 
 {"SVN", "Europe", "Slovenia", "2020-03-23", 414., 31., 1., 0., 199.141, 
  14.912, 0.481, 0., 14870., 1257., 7.153, 0.605, 1062., 0.511, 
  "tests performed", 78.7, 2.078932*^6, 102.619, 44.5, 19.062, 12.93, 
  31400.84, "", 153.493, 7.25, 20.1, 25., "", 4.5, 81.32}, 
 {"SVN", "Europe", "Slovenia", "2020-03-24", 442., 28., 1., 0., 212.609, 
  13.468, 0.481, 0., 16113., 1243., 7.751, 0.598, 1079., 0.519, 
  "tests performed", 78.7, 2.078932*^6, 102.619, 44.5, 19.062, 12.93, 
  31400.84, "", 153.493, 7.25, 20.1, 25., "", 4.5, 81.32}, 
 {"SVN", "Europe", "Slovenia", "2020-03-25", 480., 38., 3., 2., 230.888, 
  18.279, 1.443, 0.962, 17294., 1181., 8.319, 0.568, 1101., 0.53, 
  "tests performed", 78.7, 2.078932*^6, 102.619, 44.5, 19.062, 12.93, 
  31400.84, "", 153.493, 7.25, 20.1, 25., "", 4.5, 81.32}, 
 {"SVN", "Europe", "Slovenia", "2020-03-26", 528., 48., 4., 1., 253.977, 
  23.089, 1.924, 0.481, 18369., 1075., 8.836, 0.517, 1086., 0.522, 
  "tests performed", 78.7, 2.078932*^6, 102.619, 44.5, 19.062, 12.93, 
  31400.84, "", 153.493, 7.25, 20.1, 25., "", 4.5, 81.32}, 
 {"SVN", "Europe", "Slovenia", "2020-03-27", 577., 49., 5., 1., 277.546, 
  23.57, 2.405, 0.481, 19756., 1387., 9.503, 0.667, 1107., 0.532, 
  "tests performed", 78.7, 2.078932*^6, 102.619, 44.5, 19.062, 12.93, 
  31400.84, "", 153.493, 7.25, 20.1, 25., "", 4.5, 81.32}, 
 {"SVN", "Europe", "Slovenia", "2020-03-28", 632., 55., 9., 4., 304.002, 
  26.456, 4.329, 1.924, 20753., 997., 9.983, 0.48, 1124., 0.541, 
  "tests performed", 78.7, 2.078932*^6, 102.619, 44.5, 19.062, 12.93, 
  31400.84, "", 153.493, 7.25, 20.1, 25., "", 4.5, 81.32}, 
 {"SVN", "Europe", "Slovenia", "2020-03-29", 691., 59., 9., 0., 332.382, 
  28.38, 4.329, 0., 21349., 596., 10.269, 0.287, 1105., 0.532, 
  "tests performed", 78.7, 2.078932*^6, 102.619, 44.5, 19.062, 12.93, 
  31400.84, "", 153.493, 7.25, 20.1, 25., "", 4.5, 81.32}, 
 {"SVN", "Europe", "Slovenia", "2020-03-30", 730., 39., 11., 2., 351.142, 
  18.76, 5.291, 0.962, 22474., 1125., 10.81, 0.541, 1086., 0.522, 
  "tests performed", 89.81, 2.078932*^6, 102.619, 44.5, 19.062, 12.93, 
  31400.84, "", 153.493, 7.25, 20.1, 25., "", 4.5, 81.32}, 
 {"SVN", "Europe", "Slovenia", "2020-03-31", 763., 33., 11., 0., 367.015, 
  15.874, 5.291, 0., 23762., 1288., 11.43, 0.62, 1093., 0.526, 
  "tests performed", 89.81, 2.078932*^6, 102.619, 44.5, 19.062, 12.93, 
  31400.84, "", 153.493, 7.25, 20.1, 25., "", 4.5, 81.32}, 
 {"SVN", "Europe", "Slovenia", "2020-04-01", 814., 51., 13., 2., 391.547, 
  24.532, 6.253, 0.962, 24857., 1095., 11.957, 0.527, 1080., 0.519, 
  "tests performed", 89.81, 2.078932*^6, 102.619, 44.5, 19.062, 12.93, 
  31400.84, "", 153.493, 7.25, 20.1, 25., "", 4.5, 81.32}, 
 {"SVN", "Europe", "Slovenia", "2020-04-02", 841., 27., 15., 2., 404.535, 
  12.987, 7.215, 0.962, 25921., 1064., 12.468, 0.512, 1079., 0.519, 
  "tests performed", 89.81, 2.078932*^6, 102.619, 44.5, 19.062, 12.93, 
  31400.84, "", 153.493, 7.25, 20.1, 25., "", 4.5, 81.32}, 
 {"SVN", "Europe", "Slovenia", "2020-04-03", 897., 56., 16., 1., 431.472, 
  26.937, 7.696, 0.481, 27109., 1188., 13.04, 0.571, 1050., 0.505, 
  "tests performed", 89.81, 2.078932*^6, 102.619, 44.5, 19.062, 12.93, 
  31400.84, "", 153.493, 7.25, 20.1, 25., "", 4.5, 81.32}, 
 {"SVN", "Europe", "Slovenia", "2020-04-04", 934., 37., 20., 4., 449.269, 
  17.798, 9.62, 1.924, 27764., 655., 13.355, 0.315, 1002., 0.482, 
  "tests performed", 89.81, 2.078932*^6, 102.619, 44.5, 19.062, 12.93, 
  31400.84, "", 153.493, 7.25, 20.1, 25., "", 4.5, 81.32}, 
 {"SVN", "Europe", "Slovenia", "2020-04-05", 977., 43., 22., 2., 469.953, 
  20.684, 10.582, 0.962, 28253., 489., 13.59, 0.235, 986., 0.474, 
  "tests performed", 89.81, 2.078932*^6, 102.619, 44.5, 19.062, 12.93, 
  31400.84, "", 153.493, 7.25, 20.1, 25., "", 4.5, 81.32}, 
 {"SVN", "Europe", "Slovenia", "2020-04-06", 997., 20., 28., 6., 479.573, 
  9.62, 13.468, 2.886, 29455., 1202., 14.168, 0.578, 997., 0.48, 
  "tests performed", 89.81, 2.078932*^6, 102.619, 44.5, 19.062, 12.93, 
  31400.84, "", 153.493, 7.25, 20.1, 25., "", 4.5, 81.32}, 
 {"SVN", "Europe", "Slovenia", "2020-04-07", 1021., 24., 30., 2., 491.118, 
  11.544, 14.43, 0.962, 30669., 1214., 14.752, 0.584, 987., 0.475, 
  "tests performed", 89.81, 2.078932*^6, 102.619, 44.5, 19.062, 12.93, 
  31400.84, "", 153.493, 7.25, 20.1, 25., "", 4.5, 81.32}, 
 {"SVN", "Europe", "Slovenia", "2020-04-08", 1055., 34., 36., 6., 507.472, 
  16.355, 17.317, 2.886, 31813., 1144., 15.303, 0.55, 994., 0.478, 
  "tests performed", 89.81, 2.078932*^6, 102.619, 44.5, 19.062, 12.93, 
  31400.84, "", 153.493, 7.25, 20.1, 25., "", 4.5, 81.32}, 
 {"SVN", "Europe", "Slovenia", "2020-04-09", 1091., 36., 40., 4., 524.789, 
  17.317, 19.241, 1.924, 33047., 1234., 15.896, 0.594, 1018., 0.49, 
  "tests performed", 89.81, 2.078932*^6, 102.619, 44.5, 19.062, 12.93, 
  31400.84, "", 153.493, 7.25, 20.1, 25., "", 4.5, 81.32}, 
 {"SVN", "Europe", "Slovenia", "2020-04-10", 1124., 33., 43., 3., 540.662, 
  15.874, 20.684, 1.443, 34279., 1232., 16.489, 0.593, 1024., 0.493, 
  "tests performed", 89.81, 2.078932*^6, 102.619, 44.5, 19.062, 12.93, 
  31400.84, "", 153.493, 7.25, 20.1, 25., "", 4.5, 81.32}, 
 {"SVN", "Europe", "Slovenia", "2020-04-11", 1160., 36., 45., 2., 557.979, 
  17.317, 21.646, 0.962, 34851., 572., 16.764, 0.275, 1012., 0.487, 
  "tests performed", 89.81, 2.078932*^6, 102.619, 44.5, 19.062, 12.93, 
  31400.84, "", 153.493, 7.25, 20.1, 25., "", 4.5, 81.32}, 
 {"SVN", "Europe", "Slovenia", "2020-04-12", 1188., 28., 50., 5., 571.447, 
  13.468, 24.051, 2.405, 35405., 554., 17.03, 0.266, 1022., 0.492, 
  "tests performed", 89.81, 2.078932*^6, 102.619, 44.5, 19.062, 12.93, 
  31400.84, "", 153.493, 7.25, 20.1, 25., "", 4.5, 81.32}, 
 {"SVN", "Europe", "Slovenia", "2020-04-13", 1205., 17., 53., 3., 579.625, 
  8.177, 25.494, 1.443, 35946., 541., 17.291, 0.26, 927., 0.446, 
  "tests performed", 89.81, 2.078932*^6, 102.619, 44.5, 19.062, 12.93, 
  31400.84, "", 153.493, 7.25, 20.1, 25., "", 4.5, 81.32}, 
 {"SVN", "Europe", "Slovenia", "2020-04-14", 1212., 7., 55., 2., 582.992, 
  3.367, 26.456, 0.962, 37114., 1168., 17.852, 0.562, 921., 0.443, 
  "tests performed", 89.81, 2.078932*^6, 102.619, 44.5, 19.062, 12.93, 
  31400.84, "", 153.493, 7.25, 20.1, 25., "", 4.5, 81.32}, 
 {"SVN", "Europe", "Slovenia", "2020-04-15", 1220., 8., 56., 1., 586.84, 
  3.848, 26.937, 0.481, 38137., 1023., 18.345, 0.492, 903., 0.434, 
  "tests performed", 89.81, 2.078932*^6, 102.619, 44.5, 19.062, 12.93, 
  31400.84, "", 153.493, 7.25, 20.1, 25., "", 4.5, 81.32}, 
 {"SVN", "Europe", "Slovenia", "2020-04-16", 1248., 28., 61., 5., 600.308, 
  13.468, 29.342, 2.405, 39330., 1193., 18.918, 0.574, 898., 0.432, 
  "tests performed", 89.81, 2.078932*^6, 102.619, 44.5, 19.062, 12.93, 
  31400.84, "", 153.493, 7.25, 20.1, 25., "", 4.5, 81.32}, 
 {"SVN", "Europe", "Slovenia", "2020-04-17", 1268., 20., 61., 0., 609.929, 
  9.62, 29.342, 0., 40580., 1250., 19.52, 0.601, 900., 0.433, 
  "tests performed", 89.81, 2.078932*^6, 102.619, 44.5, 19.062, 12.93, 
  31400.84, "", 153.493, 7.25, 20.1, 25., "", 4.5, 81.32}, 
 {"SVN", "Europe", "Slovenia", "2020-04-18", 1304., 36., 66., 5., 627.245, 
  17.317, 31.747, 2.405, 41265., 685., 19.849, 0.329, 916., 0.441, 
  "tests performed", 89.81, 2.078932*^6, 102.619, 44.5, 19.062, 12.93, 
  31400.84, "", 153.493, 7.25, 20.1, 25., "", 4.5, 81.32}, 
 {"SVN", "Europe", "Slovenia", "2020-04-19", 1317., 13., 70., 4., 633.498, 
  6.253, 33.671, 1.924, 41802., 537., 20.107, 0.258, 914., 0.44, 
  "tests performed", 89.81, 2.078932*^6, 102.619, 44.5, 19.062, 12.93, 
  31400.84, "", 153.493, 7.25, 20.1, 25., "", 4.5, 81.32}, 
 {"SVN", "Europe", "Slovenia", "2020-04-20", 1330., 13., 74., 4., 639.752, 
  6.253, 35.595, 1.924, 42976., 1174., 20.672, 0.565, 1004., 0.483, 
  "tests performed", 86.11, 2.078932*^6, 102.619, 44.5, 19.062, 12.93, 
  31400.84, "", 153.493, 7.25, 20.1, 25., "", 4.5, 81.32}, 
 {"SVN", "Europe", "Slovenia", "2020-04-21", 1335., 5., 74., 0., 642.157, 
  2.405, 35.595, 0., 44435., 1459., 21.374, 0.702, 1046., 0.503, 
  "tests performed", 86.11, 2.078932*^6, 102.619, 44.5, 19.062, 12.93, 
  31400.84, "", 153.493, 7.25, 20.1, 25., "", 4.5, 81.32}, 
 {"SVN", "Europe", "Slovenia", "2020-04-22", 1340., 5., 77., 3., 644.562, 
  2.405, 37.038, 1.443, 45703., 1268., 21.984, 0.61, 1081., 0.52, 
  "tests performed", 86.11, 2.078932*^6, 102.619, 44.5, 19.062, 12.93, 
  31400.84, "", 153.493, 7.25, 20.1, 25., "", 4.5, 81.32}, 
 {"SVN", "Europe", "Slovenia", "2020-04-23", 1353., 13., 79., 2., 650.815, 
  6.253, 38., 0.962, 47018., 1315., 22.616, 0.633, 1098., 0.528, 
  "tests performed", 86.11, 2.078932*^6, 102.619, 44.5, 19.062, 12.93, 
  31400.84, "", 153.493, 7.25, 20.1, 25., "", 4.5, 81.32}, 
 {"SVN", "Europe", "Slovenia", "2020-04-24", 1366., 13., 79., 0., 657.068, 
  6.253, 38., 0., 48179., 1161., 23.175, 0.558, 1086., 0.522, 
  "tests performed", 86.11, 2.078932*^6, 102.619, 44.5, 19.062, 12.93, 
  31400.84, "", 153.493, 7.25, 20.1, 25., "", 4.5, 81.32}, 
 {"SVN", "Europe", "Slovenia", "2020-04-25", 1373., 7., 80., 1., 660.435, 
  3.367, 38.481, 0.481, 48973., 794., 23.557, 0.382, 1101., 0.53, 
  "tests performed", 86.11, 2.078932*^6, 102.619, 44.5, 19.062, 12.93, 
  31400.84, "", 153.493, 7.25, 20.1, 25., "", 4.5, 81.32}, 
 {"SVN", "Europe", "Slovenia", "2020-04-26", 1388., 15., 81., 1., 667.651, 
  7.215, 38.962, 0.481, 49607., 634., 23.862, 0.305, 1115., 0.536, 
  "tests performed", 86.11, 2.078932*^6, 102.619, 44.5, 19.062, 12.93, 
  31400.84, "", 153.493, 7.25, 20.1, 25., "", 4.5, 81.32}, 
 {"SVN", "Europe", "Slovenia", "2020-04-27", 1407., 19., 82., 1., 676.79, 
  9.139, 39.443, 0.481, 50290., 683., 24.19, 0.329, 1045., 0.503, 
  "tests performed", 86.11, 2.078932*^6, 102.619, 44.5, 19.062, 12.93, 
  31400.84, "", 153.493, 7.25, 20.1, 25., "", 4.5, 81.32}, 
 {"SVN", "Europe", "Slovenia", "2020-04-28", 1407., 0., 83., 1., 676.79, 0., 
  39.924, 0.481, 51607., 1317., 24.824, 0.633, 1025., 0.493, 
  "tests performed", 86.11, 2.078932*^6, 102.619, 44.5, 19.062, 12.93, 
  31400.84, "", 153.493, 7.25, 20.1, 25., "", 4.5, 81.32}, 
 {"SVN", "Europe", "Slovenia", "2020-04-29", 1408., 1., 86., 3., 677.271, 
  0.481, 41.367, 1.443, 52948., 1341., 25.469, 0.645, 1035., 0.498, 
  "tests performed", 86.11, 2.078932*^6, 102.619, 44.5, 19.062, 12.93, 
  31400.84, "", 153.493, 7.25, 20.1, 25., "", 4.5, 81.32}, 
 {"SVN", "Europe", "Slovenia", "2020-04-30", 1418., 10., 89., 3., 682.081, 
  4.81, 42.81, 1.443, 54300., 1352., 26.119, 0.65, 1040., 0.5, 
  "tests performed", 75., 2.078932*^6, 102.619, 44.5, 19.062, 12.93, 
  31400.84, "", 153.493, 7.25, 20.1, 25., "", 4.5, 81.32}, 
 {"SVN", "Europe", "Slovenia", "2020-05-01", 1429., 11., 91., 2., 687.372, 
  5.291, 43.772, 0.962, 55020., 720., 26.466, 0.346, 977., 0.47, 
  "tests performed", 75., 2.078932*^6, 102.619, 44.5, 19.062, 12.93, 
  31400.84, "", 153.493, 7.25, 20.1, 25., "", 4.5, 81.32}, 
 {"SVN", "Europe", "Slovenia", "2020-05-02", 1434., 5., 93., 2., 689.777, 
  2.405, 44.735, 0.962, 55520., 500., 26.706, 0.241, 935., 0.45, 
  "tests performed", 75., 2.078932*^6, 102.619, 44.5, 19.062, 12.93, 
  31400.84, "", 153.493, 7.25, 20.1, 25., "", 4.5, 81.32}, 
 {"SVN", "Europe", "Slovenia", "2020-05-03", 1439., 5., 94., 1., 692.182, 
  2.405, 45.216, 0.481, 56136., 616., 27.002, 0.296, 933., 0.449, 
  "tests performed", 75., 2.078932*^6, 102.619, 44.5, 19.062, 12.93, 
  31400.84, "", 153.493, 7.25, 20.1, 25., "", 4.5, 81.32}, 
 {"SVN", "Europe", "Slovenia", "2020-05-04", 1439., 0., 96., 2., 692.182, 0., 
  46.178, 0.962, 57474., 1338., 27.646, 0.644, 1026., 0.494, 
  "tests performed", 75., 2.078932*^6, 102.619, 44.5, 19.062, 12.93, 
  31400.84, "", 153.493, 7.25, 20.1, 25., "", 4.5, 81.32}, 
 {"SVN", "Europe", "Slovenia", "2020-05-05", 1445., 6., 97., 1., 695.068, 
  2.886, 46.659, 0.481, 58923., 1449., 28.343, 0.697, 1045., 0.503, 
  "tests performed", 75., 2.078932*^6, 102.619, 44.5, 19.062, 12.93, 
  31400.84, "", 153.493, 7.25, 20.1, 25., "", 4.5, 81.32}, 
 {"SVN", "Europe", "Slovenia", "2020-05-06", 1448., 3., 98., 1., 696.511, 
  1.443, 47.14, 0.481, 59978., 1055., 28.85, 0.507, 1004., 0.483, 
  "tests performed", 75., 2.078932*^6, 102.619, 44.5, 19.062, 12.93, 
  31400.84, "", 153.493, 7.25, 20.1, 25., "", 4.5, 81.32}, 
 {"SVN", "Europe", "Slovenia", "2020-05-07", 1449., 1., 99., 1., 696.992, 
  0.481, 47.621, 0.481, 61027., 1049., 29.355, 0.505, 961., 0.462, 
  "tests performed", 75., 2.078932*^6, 102.619, 44.5, 19.062, 12.93, 
  31400.84, "", 153.493, 7.25, 20.1, 25., "", 4.5, 81.32}, 
 {"SVN", "Europe", "Slovenia", "2020-05-08", 1450., 1., 99., 0., 697.474, 
  0.481, 47.621, 0., 62203., 1176., 29.921, 0.566, 1026., 0.494, 
  "tests performed", 75., 2.078932*^6, 102.619, 44.5, 19.062, 12.93, 
  31400.84, "", 153.493, 7.25, 20.1, 25., "", 4.5, 81.32}, 
 {"SVN", "Europe", "Slovenia", "2020-05-09", 1454., 4., 100., 1., 699.398, 
  1.924, 48.102, 0.481, 62828., 625., 30.221, 0.301, 1044., 0.502, 
  "tests performed", 75., 2.078932*^6, 102.619, 44.5, 19.062, 12.93, 
  31400.84, "", 153.493, 7.25, 20.1, 25., "", 4.5, 81.32}, 
 {"SVN", "Europe", "Slovenia", "2020-05-10", 1457., 3., 101., 1., 700.841, 
  1.443, 48.583, 0.481, 63365., 537., 30.48, 0.258, 1033., 0.497, 
  "tests performed", 75., 2.078932*^6, 102.619, 44.5, 19.062, 12.93, 
  31400.84, "", 153.493, 7.25, 20.1, 25., "", 4.5, 81.32}, 
 {"SVN", "Europe", "Slovenia", "2020-05-11", 1460., 3., 102., 1., 702.284, 
  1.443, 49.064, 0.481, 64547., 1182., 31.048, 0.569, 1010., 0.486, 
  "tests performed", 63.89, 2.078932*^6, 102.619, 44.5, 19.062, 12.93, 
  31400.84, "", 153.493, 7.25, 20.1, 25., "", 4.5, 81.32}, 
 {"SVN", "Europe", "Slovenia", "2020-05-12", 1461., 1., 102., 0., 702.765, 
  0.481, 49.064, 0., 65694., 1147., 31.6, 0.552, 967., 0.465, 
  "tests performed", 63.89, 2.078932*^6, 102.619, 44.5, 19.062, 12.93, 
  31400.84, "", 153.493, 7.25, 20.1, 25., "", 4.5, 81.32}, 
 {"SVN", "Europe", "Slovenia", "2020-05-13", 1463., 2., 102., 0., 703.727, 
  0.962, 49.064, 0., 66678., 984., 32.073, 0.473, 957., 0.46, 
  "tests performed", 63.89, 2.078932*^6, 102.619, 44.5, 19.062, 12.93, 
  31400.84, "", 153.493, 7.25, 20.1, 25., "", 4.5, 81.32}, 
 {"SVN", "Europe", "Slovenia", "2020-05-14", 1464., 1., 103., 1., 704.208, 
  0.481, 49.545, 0.481, 67701., 1023., 32.565, 0.492, 953., 0.458, 
  "tests performed", 53.24, 2.078932*^6, 102.619, 44.5, 19.062, 12.93, 
  31400.84, "", 153.493, 7.25, 20.1, 25., "", 4.5, 81.32}, 
 {"SVN", "Europe", "Slovenia", "2020-05-15", 1465., 1., 103., 0., 704.689, 
  0.481, 49.545, 0., 68852., 1151., 33.119, 0.554, 950., 0.457, 
  "tests performed", 53.24, 2.078932*^6, 102.619, 44.5, 19.062, 12.93, 
  31400.84, "", 153.493, 7.25, 20.1, 25., "", 4.5, 81.32}, 
 {"SVN", "Europe", "Slovenia", "2020-05-16", 1465., 0., 103., 0., 704.689, 
  0., 49.545, 0., 69363., 511., 33.365, 0.246, 934., 0.449, 
  "tests performed", 53.24, 2.078932*^6, 102.619, 44.5, 19.062, 12.93, 
  31400.84, "", 153.493, 7.25, 20.1, 25., "", 4.5, 81.32}, 
 {"SVN", "Europe", "Slovenia", "2020-05-17", 1466., 1., 103., 0., 705.17, 
  0.481, 49.545, 0., 69842., 479., 33.595, 0.23, 925., 0.445, 
  "tests performed", 53.24, 2.078932*^6, 102.619, 44.5, 19.062, 12.93, 
  31400.84, "", 153.493, 7.25, 20.1, 25., "", 4.5, 81.32}, 
 {"SVN", "Europe", "Slovenia", "2020-05-18", 1466., 0., 104., 1., 705.17, 0., 
  50.026, 0.481, 70970., 1128., 34.138, 0.543, 918., 0.442, 
  "tests performed", 42.13, 2.078932*^6, 102.619, 44.5, 19.062, 12.93, 
  31400.84, "", 153.493, 7.25, 20.1, 25., "", 4.5, 81.32}, 
 {"SVN", "Europe", "Slovenia", "2020-05-19", 1467., 1., 104., 0., 705.651, 
  0.481, 50.026, 0., 71951., 981., 34.61, 0.472, 894., 0.43, 
  "tests performed", 42.13, 2.078932*^6, 102.619, 44.5, 19.062, 12.93, 
  31400.84, "", 153.493, 7.25, 20.1, 25., "", 4.5, 81.32}, 
 {"SVN", "Europe", "Slovenia", "2020-05-20", 1468., 1., 104., 0., 706.132, 
  0.481, 50.026, 0., 72860., 909., 35.047, 0.437, 883., 0.425, 
  "tests performed", 42.13, 2.078932*^6, 102.619, 44.5, 19.062, 12.93, 
  31400.84, "", 153.493, 7.25, 20.1, 25., "", 4.5, 81.32}, 
 {"SVN", "Europe", "Slovenia", "2020-05-21", 1468., 0., 106., 2., 706.132, 
  0., 50.988, 0.962, 73742., 882., 35.471, 0.424, 863., 0.415, 
  "tests performed", 42.13, 2.078932*^6, 102.619, 44.5, 19.062, 12.93, 
  31400.84, "", 153.493, 7.25, 20.1, 25., "", 4.5, 81.32}, 
 {"SVN", "Europe", "Slovenia", "2020-05-22", 1468., 0., 106., 0., 706.132, 
  0., 50.988, 0., 74419., 677., 35.797, 0.326, 795., 0.382, 
  "tests performed", 42.13, 2.078932*^6, 102.619, 44.5, 19.062, 12.93, 
  31400.84, "", 153.493, 7.25, 20.1, 25., "", 4.5, 81.32}, 
 {"SVN", "Europe", "Slovenia", "2020-05-23", 1468., 0., 106., 0., 706.132, 
  0., 50.988, 0., 74760., 341., 35.961, 0.164, 771., 0.371, 
  "tests performed", 42.13, 2.078932*^6, 102.619, 44.5, 19.062, 12.93, 
  31400.84, "", 153.493, 7.25, 20.1, 25., "", 4.5, 81.32}, 
 {"SVN", "Europe", "Slovenia", "2020-05-24", 1468., 0., 106., 0., 706.132, 
  0., 50.988, 0., 75016., 256., 36.084, 0.123, 739., 0.355, 
  "tests performed", 42.13, 2.078932*^6, 102.619, 44.5, 19.062, 12.93, 
  31400.84, "", 153.493, 7.25, 20.1, 25., "", 4.5, 81.32}, 
 {"SVN", "Europe", "Slovenia", "2020-05-25", 1469., 1., 106., 0., 706.613, 
  0.481, 50.988, 0., 75770., 754., 36.447, 0.363, 686., 0.33, 
  "tests performed", 42.13, 2.078932*^6, 102.619, 44.5, 19.062, 12.93, 
  31400.84, "", 153.493, 7.25, 20.1, 25., "", 4.5, 81.32}, 
 {"SVN", "Europe", "Slovenia", "2020-05-26", 1469., 0., 106., 0., 706.613, 
  0., 50.988, 0., 76579., 809., 36.836, 0.389, 661., 0.318, 
  "tests performed", 42.13, 2.078932*^6, 102.619, 44.5, 19.062, 12.93, 
  31400.84, "", 153.493, 7.25, 20.1, 25., "", 4.5, 81.32}, 
 {"SVN", "Europe", "Slovenia", "2020-05-27", 1469., 0., 106., 0., 706.613, 
  0., 50.988, 0., 77210., 631., 37.139, 0.304, 621., 0.299, 
  "tests performed", 42.13, 2.078932*^6, 102.619, 44.5, 19.062, 12.93, 
  31400.84, "", 153.493, 7.25, 20.1, 25., "", 4.5, 81.32}, 
 {"SVN", "Europe", "Slovenia", "2020-05-28", 1471., 2., 107., 1., 707.575, 
  0.962, 51.469, 0.481, 77916., 706., 37.479, 0.34, 596., 0.287, 
  "tests performed", 42.13, 2.078932*^6, 102.619, 44.5, 19.062, 12.93, 
  31400.84, "", 153.493, 7.25, 20.1, 25., "", 4.5, 81.32}, 
 {"SVN", "Europe", "Slovenia", "2020-05-29", 1473., 2., 108., 1., 708.537, 
  0.962, 51.95, 0.481, 78529., 613., 37.774, 0.295, 587., 0.282, 
  "tests performed", 42.13, 2.078932*^6, 102.619, 44.5, 19.062, 12.93, 
  31400.84, "", 153.493, 7.25, 20.1, 25., "", 4.5, 81.32}, 
 {"SVN", "Europe", "Slovenia", "2020-05-30", 1473., 0., 108., 0., 708.537, 
  0., 51.95, 0., 78793., 264., 37.901, 0.127, 576., 0.277, "tests performed", 
  42.13, 2.078932*^6, 102.619, 44.5, 19.062, 12.93, 31400.84, "", 153.493, 
  7.25, 20.1, 25., "", 4.5, 81.32}, {"SVN", "Europe", "Slovenia", 
  "2020-05-31", 1473., 0., 108., 0., 708.537, 0., 51.95, 0., 79039., 246., 
  38.019, 0.118, 575., 0.277, "tests performed", 42.13, 2.078932*^6, 102.619, 
  44.5, 19.062, 12.93, 31400.84, "", 153.493, 7.25, 20.1, 25., "", 4.5, 
  81.32}, {"SVN", "Europe", "Slovenia", "2020-06-01", 1473., 0., 108., 0., 
  708.537, 0., 51.95, 0., 79698., 659., 38.336, 0.317, 561., 0.27, 
  "tests performed", 42.13, 2.078932*^6, 102.619, 44.5, 19.062, 12.93, 
  31400.84, "", 153.493, 7.25, 20.1, 25., "", 4.5, 81.32}, 
 {"SVN", "Europe", "Slovenia", "2020-06-02", 1475., 2., 108., 0., 709.499, 
  0.962, 51.95, 0., 80505., 807., 38.724, 0.388, 561., 0.27, 
  "tests performed", 40.74, 2.078932*^6, 102.619, 44.5, 19.062, 12.93, 
  31400.84, "", 153.493, 7.25, 20.1, 25., "", 4.5, 81.32}, 
 {"SVN", "Europe", "Slovenia", "2020-06-03", 1475., 0., 108., 0., 709.499, 
  0., 51.95, 0., 81333., 828., 39.122, 0.398, 589., 0.283, "tests performed", 
  33.33, 2.078932*^6, 102.619, 44.5, 19.062, 12.93, 31400.84, "", 153.493, 
  7.25, 20.1, 25., "", 4.5, 81.32}, {"SVN", "Europe", "Slovenia", 
  "2020-06-04", 1477., 2., 108., 0., 710.461, 0.962, 51.95, 0., 82161., 828., 
  39.521, 0.398, 606., 0.291, "tests performed", 33.33, 2.078932*^6, 102.619, 
  44.5, 19.062, 12.93, 31400.84, "", 153.493, 7.25, 20.1, 25., "", 4.5, 
  81.32}, {"SVN", "Europe", "Slovenia", "2020-06-05", 1479., 2., 108., 0., 
  711.423, 0.962, 51.95, 0., 82876., 715., 39.865, 0.344, 621., 0.299, 
  "tests performed", 33.33, 2.078932*^6, 102.619, 44.5, 19.062, 12.93, 
  31400.84, "", 153.493, 7.25, 20.1, 25., "", 4.5, 81.32}, 
 {"SVN", "Europe", "Slovenia", "2020-06-06", 1484., 5., 108., 0., 713.828, 
  2.405, 51.95, 0., 83105., 229., 39.975, 0.11, 616., 0.296, 
  "tests performed", 33.33, 2.078932*^6, 102.619, 44.5, 19.062, 12.93, 
  31400.84, "", 153.493, 7.25, 20.1, 25., "", 4.5, 81.32}, 
 {"SVN", "Europe", "Slovenia", "2020-06-07", 1485., 1., 108., 0., 714.309, 
  0.481, 51.95, 0., 83316., 211., 40.076, 0.101, 611., 0.294, 
  "tests performed", 33.33, 2.078932*^6, 102.619, 44.5, 19.062, 12.93, 
  31400.84, "", 153.493, 7.25, 20.1, 25., "", 4.5, 81.32}, 
 {"SVN", "Europe", "Slovenia", "2020-06-08", 1485., 0., 108., 0., 714.309, 
  0., 51.95, 0., 84130., 814., 40.468, 0.392, 633., 0.304, "tests performed", 
  33.33, 2.078932*^6, 102.619, 44.5, 19.062, 12.93, 31400.84, "", 153.493, 
  7.25, 20.1, 25., "", 4.5, 81.32}, {"SVN", "Europe", "Slovenia", 
  "2020-06-09", 1485., 0., 108., 0., 714.309, 0., 51.95, 0., 84868., 738., 
  40.823, 0.355, 623., 0.3, "tests performed", 33.33, 2.078932*^6, 102.619, 
  44.5, 19.062, 12.93, 31400.84, "", 153.493, 7.25, 20.1, 25., "", 4.5, 
  81.32}, {"SVN", "Europe", "Slovenia", "2020-06-10", 1486., 1., 108., 0., 
  714.79, 0.481, 51.95, 0., 85626., 758., 41.187, 0.365, 613., 0.295, 
  "tests performed", 33.33, 2.078932*^6, 102.619, 44.5, 19.062, 12.93, 
  31400.84, "", 153.493, 7.25, 20.1, 25., "", 4.5, 81.32}, 
 {"SVN", "Europe", "Slovenia", "2020-06-11", 1488., 2., 109., 1., 715.752, 
  0.962, 52.431, 0.481, 86328., 702., 41.525, 0.338, 595., 0.286, 
  "tests performed", 33.33, 2.078932*^6, 102.619, 44.5, 19.062, 12.93, 
  31400.84, "", 153.493, 7.25, 20.1, 25., "", 4.5, 81.32}, 
 {"SVN", "Europe", "Slovenia", "2020-06-12", 1488., 0., 109., 0., 715.752, 
  0., 52.431, 0., 87095., 767., 41.894, 0.369, 603., 0.29, "tests performed", 
  33.33, 2.078932*^6, 102.619, 44.5, 19.062, 12.93, 31400.84, "", 153.493, 
  7.25, 20.1, 25., "", 4.5, 81.32}, {"SVN", "Europe", "Slovenia", 
  "2020-06-13", 1490., 2., 109., 0., 716.714, 0.962, 52.431, 0., 87386., 
  291., 42.034, 0.14, 612., 0.294, "tests performed", 33.33, 2.078932*^6, 
  102.619, 44.5, 19.062, 12.93, 31400.84, "", 153.493, 7.25, 20.1, 25., "", 
  4.5, 81.32}, {"SVN", "Europe", "Slovenia", "2020-06-14", 1492., 2., 109., 
  0., 717.676, 0.962, 52.431, 0., 87598., 212., 42.136, 0.102, 612., 0.294, 
  "tests performed", 33.33, 2.078932*^6, 102.619, 44.5, 19.062, 12.93, 
  31400.84, "", 153.493, 7.25, 20.1, 25., "", 4.5, 81.32}, 
 {"SVN", "Europe", "Slovenia", "2020-06-15", 1495., 3., 109., 0., 719.119, 
  1.443, 52.431, 0., 88165., 567., 42.409, 0.273, 576., 0.277, 
  "tests performed", 33.33, 2.078932*^6, 102.619, 44.5, 19.062, 12.93, 
  31400.84, "", 153.493, 7.25, 20.1, 25., "", 4.5, 81.32}, 
 {"SVN", "Europe", "Slovenia", "2020-06-16", 1496., 1., 109., 0., 719.6, 
  0.481, 52.431, 0., 89151., 986., 42.883, 0.474, 612., 0.294, 
  "tests performed", 33.33, 2.078932*^6, 102.619, 44.5, 19.062, 12.93, 
  31400.84, "", 153.493, 7.25, 20.1, 25., "", 4.5, 81.32}, 
 {"SVN", "Europe", "Slovenia", "2020-06-17", 1499., 3., 109., 0., 721.043, 
  1.443, 52.431, 0., 90103., 952., 43.341, 0.458, 640., 0.308, 
  "tests performed", 33.33, 2.078932*^6, 102.619, 44.5, 19.062, 12.93, 
  31400.84, "", 153.493, 7.25, 20.1, 25., "", 4.5, 81.32}, 
 {"SVN", "Europe", "Slovenia", "2020-06-18", 1503., 4., 109., 0., 722.967, 
  1.924, 52.431, 0., 91005., 902., 43.775, 0.434, 668., 0.321, 
  "tests performed", 33.33, 2.078932*^6, 102.619, 44.5, 19.062, 12.93, 
  31400.84, "", 153.493, 7.25, 20.1, 25., "", 4.5, 81.32}, 
 {"SVN", "Europe", "Slovenia", "2020-06-19", 1511., 8., 109., 0., 726.815, 
  3.848, 52.431, 0., 92152., 1147., 44.327, 0.552, 722., 0.347, 
  "tests performed", 33.33, 2.078932*^6, 102.619, 44.5, 19.062, 12.93, 
  31400.84, "", 153.493, 7.25, 20.1, 25., "", 4.5, 81.32}, 
 {"SVN", "Europe", "Slovenia", "2020-06-20", 1513., 2., 109., 0., 727.778, 
  0.962, 52.431, 0., 92919., 767., 44.696, 0.369, 790., 0.38, 
  "tests performed", 33.33, 2.078932*^6, 102.619, 44.5, 19.062, 12.93, 
  31400.84, "", 153.493, 7.25, 20.1, 25., "", 4.5, 81.32}, 
 {"SVN", "Europe", "Slovenia", "2020-06-21", 1519., 6., 109., 0., 730.664, 
  2.886, 52.431, 0., 93181., 262., 44.822, 0.126, 798., 0.384, 
  "tests performed", 33.33, 2.078932*^6, 102.619, 44.5, 19.062, 12.93, 
  31400.84, "", 153.493, 7.25, 20.1, 25., "", 4.5, 81.32}, 
 {"SVN", "Europe", "Slovenia", "2020-06-22", 1520., 1., 109., 0., 731.145, 
  0.481, 52.431, 0., 94165., 984., 45.295, 0.473, 857., 0.412, 
  "tests performed", 33.33, 2.078932*^6, 102.619, 44.5, 19.062, 12.93, 
  31400.84, "", 153.493, 7.25, 20.1, 25., "", 4.5, 81.32}, 
 {"SVN", "Europe", "Slovenia", "2020-06-23", 1521., 1., 109., 0., 731.626, 
  0.481, 52.431, 0., 95387., 1222., 45.883, 0.588, 891., 0.429, 
  "tests performed", 33.33, 2.078932*^6, 102.619, 44.5, 19.062, 12.93, 
  31400.84, "", 153.493, 7.25, 20.1, 25., "", 4.5, 81.32}, 
 {"SVN", "Europe", "Slovenia", "2020-06-24", 1534., 13., 111., 2., 737.879, 
  6.253, 53.393, 0.962, 96599., 1212., 46.466, 0.583, 928., 0.446, 
  "tests performed", 33.33, 2.078932*^6, 102.619, 44.5, 19.062, 12.93, 
  31400.84, "", 153.493, 7.25, 20.1, 25., "", 4.5, 81.32}, 
 {"SVN", "Europe", "Slovenia", "2020-06-25", 1541., 7., 111., 0., 741.246, 
  3.367, 53.393, 0., 97442., 843., 46.871, 0.405, 920., 0.443, 
  "tests performed", 33.33, 2.078932*^6, 102.619, 44.5, 19.062, 12.93, 
  31400.84, "", 153.493, 7.25, 20.1, 25., "", 4.5, 81.32}, 
 {"SVN", "Europe", "Slovenia", "2020-06-26", 1547., 6., 111., 0., 744.132, 
  2.886, 53.393, 0., 98320., 878., 47.294, 0.422, 881., 0.424, 
  "tests performed", 33.33, 2.078932*^6, 102.619, 44.5, 19.062, 12.93, 
  31400.84, "", 153.493, 7.25, 20.1, 25., "", 4.5, 81.32}, 
 {"SVN", "Europe", "Slovenia", "2020-06-27", 1558., 11., 111., 0., 749.423, 
  5.291, 53.393, 0., 98945., 625., 47.594, 0.301, 861., 0.414, 
  "tests performed", 33.33, 2.078932*^6, 102.619, 44.5, 19.062, 12.93, 
  31400.84, "", 153.493, 7.25, 20.1, 25., "", 4.5, 81.32}, 
 {"SVN", "Europe", "Slovenia", "2020-06-28", 1572., 14., 111., 0., 756.157, 
  6.734, 53.393, 0., 99245., 300., 47.738, 0.144, 866., 0.417, 
  "tests performed", 33.33, 2.078932*^6, 102.619, 44.5, 19.062, 12.93, 
  31400.84, "", 153.493, 7.25, 20.1, 25., "", 4.5, 81.32}, 
 {"SVN", "Europe", "Slovenia", "2020-06-29", 1581., 9., 111., 0., 760.487, 
  4.329, 53.393, 0., 100330., 1085., 48.26, 0.522, 881., 0.424, 
  "tests performed", 33.33, 2.078932*^6, 102.619, 44.5, 19.062, 12.93, 
  31400.84, "", 153.493, 7.25, 20.1, 25., "", 4.5, 81.32}, 
 {"SVN", "Europe", "Slovenia", "2020-06-30", 1585., 4., 111., 0., 762.411, 
  1.924, 53.393, 0., 101729., 1399., 48.933, 0.673, 906., 0.436, 
  "tests performed", 33.33, 2.078932*^6, 102.619, 44.5, 19.062, 12.93, 
  31400.84, "", 153.493, 7.25, 20.1, 25., "", 4.5, 81.32}, 
 {"SVN", "Europe", "Slovenia", "2020-07-01", 1600., 15., 111., 0., 769.626, 
  7.215, 53.393, 0., 102927., 1198., 49.51, 0.576, 904., 0.435, 
  "tests performed", "", 2.078932*^6, 102.619, 44.5, 19.062, 12.93, 31400.84, 
  "", 153.493, 7.25, 20.1, 25., "", 4.5, 81.32}, 
 {"SVN", "Europe", "Slovenia", "2020-07-02", 1613., 13., 111., 0., 775.879, 
  6.253, 53.393, 0., 104201., 1274., 50.122, 0.613, 966., 0.465, 
  "tests performed", "", 2.078932*^6, 102.619, 44.5, 19.062, 12.93, 31400.84, 
  "", 153.493, 7.25, 20.1, 25., "", 4.5, 81.32}, 
 {"SVN", "Europe", "Slovenia", "2020-07-03", 1633., 20., 111., 0., 785.499, 
  9.62, 53.393, 0., 105652., 1451., 50.82, 0.698, 1047., 0.504, 
  "tests performed", "", 2.078932*^6, 102.619, 44.5, 19.062, 12.93, 31400.84, 
  "", 153.493, 7.25, 20.1, 25., "", 4.5, 81.32}, 
 {"SVN", "Europe", "Slovenia", "2020-07-04", 1649., 16., 111., 0., 793.196, 
  7.696, 53.393, 0., 106368., 716., 51.165, 0.344, 1060., 0.51, 
  "tests performed", "", 2.078932*^6, 102.619, 44.5, 19.062, 12.93, 31400.84, 
  "", 153.493, 7.25, 20.1, 25., "", 4.5, 81.32}, 
 {"SVN", "Europe", "Slovenia", "2020-07-05", 1679., 30., 111., 0., 807.626, 
  14.43, 53.393, 0., 106898., 530., 51.42, 0.255, 1093., 0.526, 
  "tests performed", "", 2.078932*^6, 102.619, 44.5, 19.062, 12.93, 31400.84, 
  "", 153.493, 7.25, 20.1, 25., "", 4.5, 81.32}, 
 {"SVN", "Europe", "Slovenia", "2020-07-06", 1700., 21., 111., 0., 817.728, 
  10.101, 53.393, 0., 108228., 1330., 52.059, 0.64, 1128., 0.543, 
  "tests performed", "", 2.078932*^6, 102.619, 44.5, 19.062, 12.93, 31400.84, 
  "", 153.493, 7.25, 20.1, 25., "", 4.5, 81.32}, 
 {"SVN", "Europe", "Slovenia", "2020-07-07", 1716., 16., 111., 0., 825.424, 
  7.696, 53.393, 0., "", "", "", "", "", "", "", "", 2.078932*^6, 102.619, 
  44.5, 19.062, 12.93, 31400.84, "", 153.493, 7.25, 20.1, 25., "", 4.5, 
  81.32}, {"SVN", "Europe", "Slovenia", "2020-07-08", 1739., 23., 111., 0., 
  836.487, 11.063, 53.393, 0., "", "", "", "", "", "", "", "", 2.078932*^6, 
  102.619, 44.5, 19.062, 12.93, 31400.84, "", 153.493, 7.25, 20.1, 25., "", 
  4.5, 81.32}, {"SOM", "Africa", "Somalia", "2020-03-17", 1., 1., 0., 0., 
  0.063, 0.063, 0., 0., "", "", "", "", "", "", "", 8.33, 1.5893219*^7, 23.5, 
  16.8, 2.731, 1.496, "", "", 365.769, 6.05, "", "", 9.831, 0.9, 57.4}, 
 {"SOM", "Africa", "Somalia", "2020-03-18", 1., 0., 0., 0., 0.063, 0., 0., 
  0., "", "", "", "", "", "", "", 11.11, 1.5893219*^7, 23.5, 16.8, 2.731, 
  1.496, "", "", 365.769, 6.05, "", "", 9.831, 0.9, 57.4}, 
 {"SOM", "Africa", "Somalia", "2020-03-19", 1., 0., 0., 0., 0.063, 0., 0., 
  0., "", "", "", "", "", "", "", 41.67, 1.5893219*^7, 23.5, 16.8, 2.731, 
  1.496, "", "", 365.769, 6.05, "", "", 9.831, 0.9, 57.4}, 
 {"SOM", "Africa", "Somalia", "2020-03-20", 1., 0., 0., 0., 0.063, 0., 0., 
  0., "", "", "", "", "", "", "", 41.67, 1.5893219*^7, 23.5, 16.8, 2.731, 
  1.496, "", "", 365.769, 6.05, "", "", 9.831, 0.9, 57.4}, 
 {"SOM", "Africa", "Somalia", "2020-03-21", 1., 0., 0., 0., 0.063, 0., 0., 
  0., "", "", "", "", "", "", "", 52.78, 1.5893219*^7, 23.5, 16.8, 2.731, 
  1.496, "", "", 365.769, 6.05, "", "", 9.831, 0.9, 57.4}, 
 {"SOM", "Africa", "Somalia", "2020-03-22", 1., 0., 0., 0., 0.063, 0., 0., 
  0., "", "", "", "", "", "", "", 52.78, 1.5893219*^7, 23.5, 16.8, 2.731, 
  1.496, "", "", 365.769, 6.05, "", "", 9.831, 0.9, 57.4}, 
 {"SOM", "Africa", "Somalia", "2020-03-23", 1., 0., 0., 0., 0.063, 0., 0., 
  0., "", "", "", "", "", "", "", 52.78, 1.5893219*^7, 23.5, 16.8, 2.731, 
  1.496, "", "", 365.769, 6.05, "", "", 9.831, 0.9, 57.4}, 
 {"SOM", "Africa", "Somalia", "2020-03-24", 1., 0., 0., 0., 0.063, 0., 0., 
  0., "", "", "", "", "", "", "", 52.78, 1.5893219*^7, 23.5, 16.8, 2.731, 
  1.496, "", "", 365.769, 6.05, "", "", 9.831, 0.9, 57.4}, 
 {"SOM", "Africa", "Somalia", "2020-03-25", 1., 0., 0., 0., 0.063, 0., 0., 
  0., "", "", "", "", "", "", "", 52.78, 1.5893219*^7, 23.5, 16.8, 2.731, 
  1.496, "", "", 365.769, 6.05, "", "", 9.831, 0.9, 57.4}, 
 {"SOM", "Africa", "Somalia", "2020-03-26", 1., 0., 0., 0., 0.063, 0., 0., 
  0., "", "", "", "", "", "", "", 52.78, 1.5893219*^7, 23.5, 16.8, 2.731, 
  1.496, "", "", 365.769, 6.05, "", "", 9.831, 0.9, 57.4}, 
 {"SOM", "Africa", "Somalia", "2020-03-27", 2., 1., 0., 0., 0.126, 0.063, 0., 
  0., "", "", "", "", "", "", "", 52.78, 1.5893219*^7, 23.5, 16.8, 2.731, 
  1.496, "", "", 365.769, 6.05, "", "", 9.831, 0.9, 57.4}, 
 {"SOM", "Africa", "Somalia", "2020-03-28", 3., 1., 0., 0., 0.189, 0.063, 0., 
  0., "", "", "", "", "", "", "", 52.78, 1.5893219*^7, 23.5, 16.8, 2.731, 
  1.496, "", "", 365.769, 6.05, "", "", 9.831, 0.9, 57.4}, 
 {"SOM", "Africa", "Somalia", "2020-03-29", 3., 0., 0., 0., 0.189, 0., 0., 
  0., "", "", "", "", "", "", "", 52.78, 1.5893219*^7, 23.5, 16.8, 2.731, 
  1.496, "", "", 365.769, 6.05, "", "", 9.831, 0.9, 57.4}, 
 {"SOM", "Africa", "Somalia", "2020-03-30", 3., 0., 0., 0., 0.189, 0., 0., 
  0., "", "", "", "", "", "", "", 52.78, 1.5893219*^7, 23.5, 16.8, 2.731, 
  1.496, "", "", 365.769, 6.05, "", "", 9.831, 0.9, 57.4}, 
 {"SOM", "Africa", "Somalia", "2020-03-31", 3., 0., 0., 0., 0.189, 0., 0., 
  0., "", "", "", "", "", "", "", 52.78, 1.5893219*^7, 23.5, 16.8, 2.731, 
  1.496, "", "", 365.769, 6.05, "", "", 9.831, 0.9, 57.4}, 
 {"SOM", "Africa", "Somalia", "2020-04-01", 3., 0., 0., 0., 0.189, 0., 0., 
  0., "", "", "", "", "", "", "", 52.78, 1.5893219*^7, 23.5, 16.8, 2.731, 
  1.496, "", "", 365.769, 6.05, "", "", 9.831, 0.9, 57.4}, 
 {"SOM", "Africa", "Somalia", "2020-04-02", 5., 2., 0., 0., 0.315, 0.126, 0., 
  0., "", "", "", "", "", "", "", 52.78, 1.5893219*^7, 23.5, 16.8, 2.731, 
  1.496, "", "", 365.769, 6.05, "", "", 9.831, 0.9, 57.4}, 
 {"SOM", "Africa", "Somalia", "2020-04-03", 5., 0., 0., 0., 0.315, 0., 0., 
  0., "", "", "", "", "", "", "", 52.78, 1.5893219*^7, 23.5, 16.8, 2.731, 
  1.496, "", "", 365.769, 6.05, "", "", 9.831, 0.9, 57.4}, 
 {"SOM", "Africa", "Somalia", "2020-04-04", 5., 0., 0., 0., 0.315, 0., 0., 
  0., "", "", "", "", "", "", "", 52.78, 1.5893219*^7, 23.5, 16.8, 2.731, 
  1.496, "", "", 365.769, 6.05, "", "", 9.831, 0.9, 57.4}, 
 {"SOM", "Africa", "Somalia", "2020-04-05", 7., 2., 0., 0., 0.44, 0.126, 0., 
  0., "", "", "", "", "", "", "", 52.78, 1.5893219*^7, 23.5, 16.8, 2.731, 
  1.496, "", "", 365.769, 6.05, "", "", 9.831, 0.9, 57.4}, 
 {"SOM", "Africa", "Somalia", "2020-04-06", 7., 0., 0., 0., 0.44, 0., 0., 0., 
  "", "", "", "", "", "", "", 52.78, 1.5893219*^7, 23.5, 16.8, 2.731, 1.496, 
  "", "", 365.769, 6.05, "", "", 9.831, 0.9, 57.4}, 
 {"SOM", "Africa", "Somalia", "2020-04-07", 7., 0., 0., 0., 0.44, 0., 0., 0., 
  "", "", "", "", "", "", "", 52.78, 1.5893219*^7, 23.5, 16.8, 2.731, 1.496, 
  "", "", 365.769, 6.05, "", "", 9.831, 0.9, 57.4}, 
 {"SOM", "Africa", "Somalia", "2020-04-08", 8., 1., 0., 0., 0.503, 0.063, 0., 
  0., "", "", "", "", "", "", "", 52.78, 1.5893219*^7, 23.5, 16.8, 2.731, 
  1.496, "", "", 365.769, 6.05, "", "", 9.831, 0.9, 57.4}, 
 {"SOM", "Africa", "Somalia", "2020-04-09", 8., 0., 0., 0., 0.503, 0., 0., 
  0., "", "", "", "", "", "", "", 52.78, 1.5893219*^7, 23.5, 16.8, 2.731, 
  1.496, "", "", 365.769, 6.05, "", "", 9.831, 0.9, 57.4}, 
 {"SOM", "Africa", "Somalia", "2020-04-10", 12., 4., 1., 1., 0.755, 0.252, 
  0.063, 0.063, "", "", "", "", "", "", "", 52.78, 1.5893219*^7, 23.5, 16.8, 
  2.731, 1.496, "", "", 365.769, 6.05, "", "", 9.831, 0.9, 57.4}, 
 {"SOM", "Africa", "Somalia", "2020-04-11", 21., 9., 1., 0., 1.321, 0.566, 
  0.063, 0., "", "", "", "", "", "", "", 60.19, 1.5893219*^7, 23.5, 16.8, 
  2.731, 1.496, "", "", 365.769, 6.05, "", "", 9.831, 0.9, 57.4}, 
 {"SOM", "Africa", "Somalia", "2020-04-12", 21., 0., 1., 0., 1.321, 0., 
  0.063, 0., "", "", "", "", "", "", "", 60.19, 1.5893219*^7, 23.5, 16.8, 
  2.731, 1.496, "", "", 365.769, 6.05, "", "", 9.831, 0.9, 57.4}, 
 {"SOM", "Africa", "Somalia", "2020-04-13", 25., 4., 2., 1., 1.573, 0.252, 
  0.126, 0.063, "", "", "", "", "", "", "", 60.19, 1.5893219*^7, 23.5, 16.8, 
  2.731, 1.496, "", "", 365.769, 6.05, "", "", 9.831, 0.9, 57.4}, 
 {"SOM", "Africa", "Somalia", "2020-04-14", 25., 0., 2., 0., 1.573, 0., 
  0.126, 0., "", "", "", "", "", "", "", 60.19, 1.5893219*^7, 23.5, 16.8, 
  2.731, 1.496, "", "", 365.769, 6.05, "", "", 9.831, 0.9, 57.4}, 
 {"SOM", "Africa", "Somalia", "2020-04-15", 60., 35., 2., 0., 3.775, 2.202, 
  0.126, 0., "", "", "", "", "", "", "", 60.19, 1.5893219*^7, 23.5, 16.8, 
  2.731, 1.496, "", "", 365.769, 6.05, "", "", 9.831, 0.9, 57.4}, 
 {"SOM", "Africa", "Somalia", "2020-04-16", 80., 20., 5., 3., 5.034, 1.258, 
  0.315, 0.189, "", "", "", "", "", "", "", 60.19, 1.5893219*^7, 23.5, 16.8, 
  2.731, 1.496, "", "", 365.769, 6.05, "", "", 9.831, 0.9, 57.4}, 
 {"SOM", "Africa", "Somalia", "2020-04-17", 80., 0., 5., 0., 5.034, 0., 
  0.315, 0., "", "", "", "", "", "", "", 60.19, 1.5893219*^7, 23.5, 16.8, 
  2.731, 1.496, "", "", 365.769, 6.05, "", "", 9.831, 0.9, 57.4}, 
 {"SOM", "Africa", "Somalia", "2020-04-18", 116., 36., 5., 0., 7.299, 2.265, 
  0.315, 0., "", "", "", "", "", "", "", 60.19, 1.5893219*^7, 23.5, 16.8, 
  2.731, 1.496, "", "", 365.769, 6.05, "", "", 9.831, 0.9, 57.4}, 
 {"SOM", "Africa", "Somalia", "2020-04-19", 135., 19., 7., 2., 8.494, 1.195, 
  0.44, 0.126, "", "", "", "", "", "", "", 60.19, 1.5893219*^7, 23.5, 16.8, 
  2.731, 1.496, "", "", 365.769, 6.05, "", "", 9.831, 0.9, 57.4}, 
 {"SOM", "Africa", "Somalia", "2020-04-20", 164., 29., 7., 0., 10.319, 1.825, 
  0.44, 0., "", "", "", "", "", "", "", 60.19, 1.5893219*^7, 23.5, 16.8, 
  2.731, 1.496, "", "", 365.769, 6.05, "", "", 9.831, 0.9, 57.4}, 
 {"SOM", "Africa", "Somalia", "2020-04-21", 237., 73., 8., 1., 14.912, 4.593, 
  0.503, 0.063, "", "", "", "", "", "", "", 60.19, 1.5893219*^7, 23.5, 16.8, 
  2.731, 1.496, "", "", 365.769, 6.05, "", "", 9.831, 0.9, 57.4}, 
 {"SOM", "Africa", "Somalia", "2020-04-22", 286., 49., 8., 0., 17.995, 3.083, 
  0.503, 0., "", "", "", "", "", "", "", 60.19, 1.5893219*^7, 23.5, 16.8, 
  2.731, 1.496, "", "", 365.769, 6.05, "", "", 9.831, 0.9, 57.4}, 
 {"SOM", "Africa", "Somalia", "2020-04-23", 286., 0., 14., 6., 17.995, 0., 
  0.881, 0.378, "", "", "", "", "", "", "", 60.19, 1.5893219*^7, 23.5, 16.8, 
  2.731, 1.496, "", "", 365.769, 6.05, "", "", 9.831, 0.9, 57.4}, 
 {"SOM", "Africa", "Somalia", "2020-04-24", 328., 42., 14., 0., 20.638, 
  2.643, 0.881, 0., "", "", "", "", "", "", "", 60.19, 1.5893219*^7, 23.5, 
  16.8, 2.731, 1.496, "", "", 365.769, 6.05, "", "", 9.831, 0.9, 57.4}, 
 {"SOM", "Africa", "Somalia", "2020-04-25", 328., 0., 16., 2., 20.638, 0., 
  1.007, 0.126, "", "", "", "", "", "", "", 60.19, 1.5893219*^7, 23.5, 16.8, 
  2.731, 1.496, "", "", 365.769, 6.05, "", "", 9.831, 0.9, 57.4}, 
 {"SOM", "Africa", "Somalia", "2020-04-26", 390., 62., 18., 2., 24.539, 
  3.901, 1.133, 0.126, "", "", "", "", "", "", "", 60.19, 1.5893219*^7, 23.5, 
  16.8, 2.731, 1.496, "", "", 365.769, 6.05, "", "", 9.831, 0.9, 57.4}, 
 {"SOM", "Africa", "Somalia", "2020-04-27", 436., 46., 23., 5., 27.433, 
  2.894, 1.447, 0.315, "", "", "", "", "", "", "", 60.19, 1.5893219*^7, 23.5, 
  16.8, 2.731, 1.496, "", "", 365.769, 6.05, "", "", 9.831, 0.9, 57.4}, 
 {"SOM", "Africa", "Somalia", "2020-04-28", 480., 44., 26., 3., 30.202, 
  2.768, 1.636, 0.189, "", "", "", "", "", "", "", 60.19, 1.5893219*^7, 23.5, 
  16.8, 2.731, 1.496, "", "", 365.769, 6.05, "", "", 9.831, 0.9, 57.4}, 
 {"SOM", "Africa", "Somalia", "2020-04-29", 528., 48., 28., 2., 33.222, 3.02, 
  1.762, 0.126, "", "", "", "", "", "", "", 60.19, 1.5893219*^7, 23.5, 16.8, 
  2.731, 1.496, "", "", 365.769, 6.05, "", "", 9.831, 0.9, 57.4}, 
 {"SOM", "Africa", "Somalia", "2020-04-30", 582., 54., 28., 0., 36.619, 
  3.398, 1.762, 0., "", "", "", "", "", "", "", 60.19, 1.5893219*^7, 23.5, 
  16.8, 2.731, 1.496, "", "", 365.769, 6.05, "", "", 9.831, 0.9, 57.4}, 
 {"SOM", "Africa", "Somalia", "2020-05-01", 601., 19., 28., 0., 37.815, 
  1.195, 1.762, 0., "", "", "", "", "", "", "", 60.19, 1.5893219*^7, 23.5, 
  16.8, 2.731, 1.496, "", "", 365.769, 6.05, "", "", 9.831, 0.9, 57.4}, 
 {"SOM", "Africa", "Somalia", "2020-05-02", 601., 0., 28., 0., 37.815, 0., 
  1.762, 0., "", "", "", "", "", "", "", 60.19, 1.5893219*^7, 23.5, 16.8, 
  2.731, 1.496, "", "", 365.769, 6.05, "", "", 9.831, 0.9, 57.4}, 
 {"SOM", "Africa", "Somalia", "2020-05-03", 671., 70., 31., 3., 42.219, 
  4.404, 1.951, 0.189, "", "", "", "", "", "", "", 60.19, 1.5893219*^7, 23.5, 
  16.8, 2.731, 1.496, "", "", 365.769, 6.05, "", "", 9.831, 0.9, 57.4}, 
 {"SOM", "Africa", "Somalia", "2020-05-04", 722., 51., 32., 1., 45.428, 
  3.209, 2.013, 0.063, "", "", "", "", "", "", "", 60.19, 1.5893219*^7, 23.5, 
  16.8, 2.731, 1.496, "", "", 365.769, 6.05, "", "", 9.831, 0.9, 57.4}, 
 {"SOM", "Africa", "Somalia", "2020-05-05", 756., 34., 35., 3., 47.567, 
  2.139, 2.202, 0.189, "", "", "", "", "", "", "", 60.19, 1.5893219*^7, 23.5, 
  16.8, 2.731, 1.496, "", "", 365.769, 6.05, "", "", 9.831, 0.9, 57.4}, 
 {"SOM", "Africa", "Somalia", "2020-05-06", 835., 79., 38., 3., 52.538, 
  4.971, 2.391, 0.189, "", "", "", "", "", "", "", 60.19, 1.5893219*^7, 23.5, 
  16.8, 2.731, 1.496, "", "", 365.769, 6.05, "", "", 9.831, 0.9, 57.4}, 
 {"SOM", "Africa", "Somalia", "2020-05-07", 873., 38., 39., 1., 54.929, 
  2.391, 2.454, 0.063, "", "", "", "", "", "", "", 60.19, 1.5893219*^7, 23.5, 
  16.8, 2.731, 1.496, "", "", 365.769, 6.05, "", "", 9.831, 0.9, 57.4}, 
 {"SOM", "Africa", "Somalia", "2020-05-08", 928., 55., 44., 5., 58.39, 3.461, 
  2.768, 0.315, "", "", "", "", "", "", "", 60.19, 1.5893219*^7, 23.5, 16.8, 
  2.731, 1.496, "", "", 365.769, 6.05, "", "", 9.831, 0.9, 57.4}, 
 {"SOM", "Africa", "Somalia", "2020-05-09", 928., 0., 44., 0., 58.39, 0., 
  2.768, 0., "", "", "", "", "", "", "", 60.19, 1.5893219*^7, 23.5, 16.8, 
  2.731, 1.496, "", "", 365.769, 6.05, "", "", 9.831, 0.9, 57.4}, 
 {"SOM", "Africa", "Somalia", "2020-05-10", 997., 69., 48., 4., 62.731, 
  4.341, 3.02, 0.252, "", "", "", "", "", "", "", 60.19, 1.5893219*^7, 23.5, 
  16.8, 2.731, 1.496, "", "", 365.769, 6.05, "", "", 9.831, 0.9, 57.4}, 
 {"SOM", "Africa", "Somalia", "2020-05-11", 1054., 57., 51., 3., 66.318, 
  3.586, 3.209, 0.189, "", "", "", "", "", "", "", 60.19, 1.5893219*^7, 23.5, 
  16.8, 2.731, 1.496, "", "", 365.769, 6.05, "", "", 9.831, 0.9, 57.4}, 
 {"SOM", "Africa", "Somalia", "2020-05-12", 1089., 35., 52., 1., 68.52, 
  2.202, 3.272, 0.063, "", "", "", "", "", "", "", 60.19, 1.5893219*^7, 23.5, 
  16.8, 2.731, 1.496, "", "", 365.769, 6.05, "", "", 9.831, 0.9, 57.4}, 
 {"SOM", "Africa", "Somalia", "2020-05-13", 1170., 81., 52., 0., 73.616, 
  5.097, 3.272, 0., "", "", "", "", "", "", "", 60.19, 1.5893219*^7, 23.5, 
  16.8, 2.731, 1.496, "", "", 365.769, 6.05, "", "", 9.831, 0.9, 57.4}, 
 {"SOM", "Africa", "Somalia", "2020-05-14", 1219., 49., 52., 0., 76.699, 
  3.083, 3.272, 0., "", "", "", "", "", "", "", 60.19, 1.5893219*^7, 23.5, 
  16.8, 2.731, 1.496, "", "", 365.769, 6.05, "", "", 9.831, 0.9, 57.4}, 
 {"SOM", "Africa", "Somalia", "2020-05-15", 1284., 65., 53., 1., 80.789, 
  4.09, 3.335, 0.063, "", "", "", "", "", "", "", 60.19, 1.5893219*^7, 23.5, 
  16.8, 2.731, 1.496, "", "", 365.769, 6.05, "", "", 9.831, 0.9, 57.4}, 
 {"SOM", "Africa", "Somalia", "2020-05-16", 1284., 0., 53., 0., 80.789, 0., 
  3.335, 0., "", "", "", "", "", "", "", 60.19, 1.5893219*^7, 23.5, 16.8, 
  2.731, 1.496, "", "", 365.769, 6.05, "", "", 9.831, 0.9, 57.4}, 
 {"SOM", "Africa", "Somalia", "2020-05-17", 1357., 73., 55., 2., 85.382, 
  4.593, 3.461, 0.126, "", "", "", "", "", "", "", 60.19, 1.5893219*^7, 23.5, 
  16.8, 2.731, 1.496, "", "", 365.769, 6.05, "", "", 9.831, 0.9, 57.4}, 
 {"SOM", "Africa", "Somalia", "2020-05-18", 1421., 64., 56., 1., 89.409, 
  4.027, 3.524, 0.063, "", "", "", "", "", "", "", 60.19, 1.5893219*^7, 23.5, 
  16.8, 2.731, 1.496, "", "", 365.769, 6.05, "", "", 9.831, 0.9, 57.4}, 
 {"SOM", "Africa", "Somalia", "2020-05-19", 1455., 34., 57., 1., 91.548, 
  2.139, 3.586, 0.063, "", "", "", "", "", "", "", 60.19, 1.5893219*^7, 23.5, 
  16.8, 2.731, 1.496, "", "", 365.769, 6.05, "", "", 9.831, 0.9, 57.4}, 
 {"SOM", "Africa", "Somalia", "2020-05-20", 1502., 47., 59., 2., 94.506, 
  2.957, 3.712, 0.126, "", "", "", "", "", "", "", 60.19, 1.5893219*^7, 23.5, 
  16.8, 2.731, 1.496, "", "", 365.769, 6.05, "", "", 9.831, 0.9, 57.4}, 
 {"SOM", "Africa", "Somalia", "2020-05-21", 1573., 71., 61., 2., 98.973, 
  4.467, 3.838, 0.126, "", "", "", "", "", "", "", 60.19, 1.5893219*^7, 23.5, 
  16.8, 2.731, 1.496, "", "", 365.769, 6.05, "", "", 9.831, 0.9, 57.4}, 
 {"SOM", "Africa", "Somalia", "2020-05-22", 1594., 21., 61., 0., 100.294, 
  1.321, 3.838, 0., "", "", "", "", "", "", "", 60.19, 1.5893219*^7, 23.5, 
  16.8, 2.731, 1.496, "", "", 365.769, 6.05, "", "", 9.831, 0.9, 57.4}, 
 {"SOM", "Africa", "Somalia", "2020-05-23", 1594., 0., 61., 0., 100.294, 0., 
  3.838, 0., "", "", "", "", "", "", "", 60.19, 1.5893219*^7, 23.5, 16.8, 
  2.731, 1.496, "", "", 365.769, 6.05, "", "", 9.831, 0.9, 57.4}, 
 {"SOM", "Africa", "Somalia", "2020-05-24", 1594., 0., 61., 0., 100.294, 0., 
  3.838, 0., "", "", "", "", "", "", "", 60.19, 1.5893219*^7, 23.5, 16.8, 
  2.731, 1.496, "", "", 365.769, 6.05, "", "", 9.831, 0.9, 57.4}, 
 {"SOM", "Africa", "Somalia", "2020-05-25", 1594., 0., 61., 0., 100.294, 0., 
  3.838, 0., "", "", "", "", "", "", "", 60.19, 1.5893219*^7, 23.5, 16.8, 
  2.731, 1.496, "", "", 365.769, 6.05, "", "", 9.831, 0.9, 57.4}, 
 {"SOM", "Africa", "Somalia", "2020-05-26", 1689., 95., 66., 5., 106.272, 
  5.977, 4.153, 0.315, "", "", "", "", "", "", "", 60.19, 1.5893219*^7, 23.5, 
  16.8, 2.731, 1.496, "", "", 365.769, 6.05, "", "", 9.831, 0.9, 57.4}, 
 {"SOM", "Africa", "Somalia", "2020-05-27", 1711., 22., 67., 1., 107.656, 
  1.384, 4.216, 0.063, "", "", "", "", "", "", "", 60.19, 1.5893219*^7, 23.5, 
  16.8, 2.731, 1.496, "", "", 365.769, 6.05, "", "", 9.831, 0.9, 57.4}, 
 {"SOM", "Africa", "Somalia", "2020-05-28", 1731., 20., 67., 0., 108.914, 
  1.258, 4.216, 0., "", "", "", "", "", "", "", 60.19, 1.5893219*^7, 23.5, 
  16.8, 2.731, 1.496, "", "", 365.769, 6.05, "", "", 9.831, 0.9, 57.4}, 
 {"SOM", "Africa", "Somalia", "2020-05-29", 1828., 97., 72., 5., 115.018, 
  6.103, 4.53, 0.315, "", "", "", "", "", "", "", 48.15, 1.5893219*^7, 23.5, 
  16.8, 2.731, 1.496, "", "", 365.769, 6.05, "", "", 9.831, 0.9, 57.4}, 
 {"SOM", "Africa", "Somalia", "2020-05-30", 1828., 0., 72., 0., 115.018, 0., 
  4.53, 0., "", "", "", "", "", "", "", 48.15, 1.5893219*^7, 23.5, 16.8, 
  2.731, 1.496, "", "", 365.769, 6.05, "", "", 9.831, 0.9, 57.4}, 
 {"SOM", "Africa", "Somalia", "2020-05-31", 1916., 88., 73., 1., 120.555, 
  5.537, 4.593, 0.063, "", "", "", "", "", "", "", 48.15, 1.5893219*^7, 23.5, 
  16.8, 2.731, 1.496, "", "", 365.769, 6.05, "", "", 9.831, 0.9, 57.4}, 
 {"SOM", "Africa", "Somalia", "2020-06-01", 1976., 60., 78., 5., 124.33, 
  3.775, 4.908, 0.315, "", "", "", "", "", "", "", 48.15, 1.5893219*^7, 23.5, 
  16.8, 2.731, 1.496, "", "", 365.769, 6.05, "", "", 9.831, 0.9, 57.4}, 
 {"SOM", "Africa", "Somalia", "2020-06-02", 2023., 47., 79., 1., 127.287, 
  2.957, 4.971, 0.063, "", "", "", "", "", "", "", 48.15, 1.5893219*^7, 23.5, 
  16.8, 2.731, 1.496, "", "", 365.769, 6.05, "", "", 9.831, 0.9, 57.4}, 
 {"SOM", "Africa", "Somalia", "2020-06-03", 2089., 66., 79., 0., 131.44, 
  4.153, 4.971, 0., "", "", "", "", "", "", "", 48.15, 1.5893219*^7, 23.5, 
  16.8, 2.731, 1.496, "", "", 365.769, 6.05, "", "", 9.831, 0.9, 57.4}, 
 {"SOM", "Africa", "Somalia", "2020-06-04", 2146., 57., 79., 0., 135.026, 
  3.586, 4.971, 0., "", "", "", "", "", "", "", 48.15, 1.5893219*^7, 23.5, 
  16.8, 2.731, 1.496, "", "", 365.769, 6.05, "", "", 9.831, 0.9, 57.4}, 
 {"SOM", "Africa", "Somalia", "2020-06-05", 2204., 58., 79., 0., 138.675, 
  3.649, 4.971, 0., "", "", "", "", "", "", "", 48.15, 1.5893219*^7, 23.5, 
  16.8, 2.731, 1.496, "", "", 365.769, 6.05, "", "", 9.831, 0.9, 57.4}, 
 {"SOM", "Africa", "Somalia", "2020-06-06", 2204., 0., 79., 0., 138.675, 0., 
  4.971, 0., "", "", "", "", "", "", "", 48.15, 1.5893219*^7, 23.5, 16.8, 
  2.731, 1.496, "", "", 365.769, 6.05, "", "", 9.831, 0.9, 57.4}, 
 {"SOM", "Africa", "Somalia", "2020-06-07", 2289., 85., 82., 3., 144.024, 
  5.348, 5.159, 0.189, "", "", "", "", "", "", "", 48.15, 1.5893219*^7, 23.5, 
  16.8, 2.731, 1.496, "", "", 365.769, 6.05, "", "", 9.831, 0.9, 57.4}, 
 {"SOM", "Africa", "Somalia", "2020-06-08", 2334., 45., 83., 1., 146.855, 
  2.831, 5.222, 0.063, "", "", "", "", "", "", "", 48.15, 1.5893219*^7, 23.5, 
  16.8, 2.731, 1.496, "", "", 365.769, 6.05, "", "", 9.831, 0.9, 57.4}, 
 {"SOM", "Africa", "Somalia", "2020-06-09", 2368., 34., 84., 1., 148.994, 
  2.139, 5.285, 0.063, "", "", "", "", "", "", "", "", 1.5893219*^7, 23.5, 
  16.8, 2.731, 1.496, "", "", 365.769, 6.05, "", "", 9.831, 0.9, 57.4}, 
 {"SOM", "Africa", "Somalia", "2020-06-10", 2416., 48., 85., 1., 152.015, 
  3.02, 5.348, 0.063, "", "", "", "", "", "", "", "", 1.5893219*^7, 23.5, 
  16.8, 2.731, 1.496, "", "", 365.769, 6.05, "", "", 9.831, 0.9, 57.4}, 
 {"SOM", "Africa", "Somalia", "2020-06-11", 2452., 36., 85., 0., 154.28, 
  2.265, 5.348, 0., "", "", "", "", "", "", "", 48.15, 1.5893219*^7, 23.5, 
  16.8, 2.731, 1.496, "", "", 365.769, 6.05, "", "", 9.831, 0.9, 57.4}, 
 {"SOM", "Africa", "Somalia", "2020-06-12", 2513., 61., 85., 0., 158.118, 
  3.838, 5.348, 0., "", "", "", "", "", "", "", 48.15, 1.5893219*^7, 23.5, 
  16.8, 2.731, 1.496, "", "", 365.769, 6.05, "", "", 9.831, 0.9, 57.4}, 
 {"SOM", "Africa", "Somalia", "2020-06-13", 2513., 0., 85., 0., 158.118, 0., 
  5.348, 0., "", "", "", "", "", "", "", 48.15, 1.5893219*^7, 23.5, 16.8, 
  2.731, 1.496, "", "", 365.769, 6.05, "", "", 9.831, 0.9, 57.4}, 
 {"SOM", "Africa", "Somalia", "2020-06-14", 2579., 66., 87., 2., 162.27, 
  4.153, 5.474, 0.126, "", "", "", "", "", "", "", 48.15, 1.5893219*^7, 23.5, 
  16.8, 2.731, 1.496, "", "", 365.769, 6.05, "", "", 9.831, 0.9, 57.4}, 
 {"SOM", "Africa", "Somalia", "2020-06-15", 2603., 24., 88., 1., 163.781, 
  1.51, 5.537, 0.063, "", "", "", "", "", "", "", 48.15, 1.5893219*^7, 23.5, 
  16.8, 2.731, 1.496, "", "", 365.769, 6.05, "", "", 9.831, 0.9, 57.4}, 
 {"SOM", "Africa", "Somalia", "2020-06-16", 2642., 39., 88., 0., 166.234, 
  2.454, 5.537, 0., "", "", "", "", "", "", "", 48.15, 1.5893219*^7, 23.5, 
  16.8, 2.731, 1.496, "", "", 365.769, 6.05, "", "", 9.831, 0.9, 57.4}, 
 {"SOM", "Africa", "Somalia", "2020-06-17", 2658., 16., 88., 0., 167.241, 
  1.007, 5.537, 0., "", "", "", "", "", "", "", 48.15, 1.5893219*^7, 23.5, 
  16.8, 2.731, 1.496, "", "", 365.769, 6.05, "", "", 9.831, 0.9, 57.4}, 
 {"SOM", "Africa", "Somalia", "2020-06-18", 2696., 38., 88., 0., 169.632, 
  2.391, 5.537, 0., "", "", "", "", "", "", "", 48.15, 1.5893219*^7, 23.5, 
  16.8, 2.731, 1.496, "", "", 365.769, 6.05, "", "", 9.831, 0.9, 57.4}, 
 {"SOM", "Africa", "Somalia", "2020-06-19", 2719., 23., 88., 0., 171.079, 
  1.447, 5.537, 0., "", "", "", "", "", "", "", 48.15, 1.5893219*^7, 23.5, 
  16.8, 2.731, 1.496, "", "", 365.769, 6.05, "", "", 9.831, 0.9, 57.4}, 
 {"SOM", "Africa", "Somalia", "2020-06-20", 2719., 0., 88., 0., 171.079, 0., 
  5.537, 0., "", "", "", "", "", "", "", 48.15, 1.5893219*^7, 23.5, 16.8, 
  2.731, 1.496, "", "", 365.769, 6.05, "", "", 9.831, 0.9, 57.4}, 
 {"SOM", "Africa", "Somalia", "2020-06-21", 2755., 36., 88., 0., 173.344, 
  2.265, 5.537, 0., "", "", "", "", "", "", "", 48.15, 1.5893219*^7, 23.5, 
  16.8, 2.731, 1.496, "", "", 365.769, 6.05, "", "", 9.831, 0.9, 57.4}, 
 {"SOM", "Africa", "Somalia", "2020-06-22", 2779., 24., 90., 2., 174.854, 
  1.51, 5.663, 0.126, "", "", "", "", "", "", "", 48.15, 1.5893219*^7, 23.5, 
  16.8, 2.731, 1.496, "", "", 365.769, 6.05, "", "", 9.831, 0.9, 57.4}, 
 {"SOM", "Africa", "Somalia", "2020-06-23", 2812., 33., 90., 0., 176.931, 
  2.076, 5.663, 0., "", "", "", "", "", "", "", 45.83, 1.5893219*^7, 23.5, 
  16.8, 2.731, 1.496, "", "", 365.769, 6.05, "", "", 9.831, 0.9, 57.4}, 
 {"SOM", "Africa", "Somalia", "2020-06-24", 2835., 23., 90., 0., 178.378, 
  1.447, 5.663, 0., "", "", "", "", "", "", "", 45.83, 1.5893219*^7, 23.5, 
  16.8, 2.731, 1.496, "", "", 365.769, 6.05, "", "", 9.831, 0.9, 57.4}, 
 {"SOM", "Africa", "Somalia", "2020-06-25", 2860., 25., 90., 0., 179.951, 
  1.573, 5.663, 0., "", "", "", "", "", "", "", 45.83, 1.5893219*^7, 23.5, 
  16.8, 2.731, 1.496, "", "", 365.769, 6.05, "", "", 9.831, 0.9, 57.4}, 
 {"SOM", "Africa", "Somalia", "2020-06-26", 2878., 18., 90., 0., 181.084, 
  1.133, 5.663, 0., "", "", "", "", "", "", "", 45.83, 1.5893219*^7, 23.5, 
  16.8, 2.731, 1.496, "", "", 365.769, 6.05, "", "", 9.831, 0.9, 57.4}, 
 {"SOM", "Africa", "Somalia", "2020-06-27", 2878., 0., 90., 0., 181.084, 0., 
  5.663, 0., "", "", "", "", "", "", "", 45.83, 1.5893219*^7, 23.5, 16.8, 
  2.731, 1.496, "", "", 365.769, 6.05, "", "", 9.831, 0.9, 57.4}, 
 {"SOM", "Africa", "Somalia", "2020-06-28", 2878., 0., 90., 0., 181.084, 0., 
  5.663, 0., "", "", "", "", "", "", "", 45.83, 1.5893219*^7, 23.5, 16.8, 
  2.731, 1.496, "", "", 365.769, 6.05, "", "", 9.831, 0.9, 57.4}, 
 {"SOM", "Africa", "Somalia", "2020-06-29", 2894., 16., 90., 0., 182.09, 
  1.007, 5.663, 0., "", "", "", "", "", "", "", 45.83, 1.5893219*^7, 23.5, 
  16.8, 2.731, 1.496, "", "", 365.769, 6.05, "", "", 9.831, 0.9, 57.4}, 
 {"SOM", "Africa", "Somalia", "2020-06-30", 2904., 10., 90., 0., 182.719, 
  0.629, 5.663, 0., "", "", "", "", "", "", "", 45.83, 1.5893219*^7, 23.5, 
  16.8, 2.731, 1.496, "", "", 365.769, 6.05, "", "", 9.831, 0.9, 57.4}, 
 {"SOM", "Africa", "Somalia", "2020-07-01", 2924., 20., 90., 0., 183.978, 
  1.258, 5.663, 0., "", "", "", "", "", "", "", "", 1.5893219*^7, 23.5, 16.8, 
  2.731, 1.496, "", "", 365.769, 6.05, "", "", 9.831, 0.9, 57.4}, 
 {"SOM", "Africa", "Somalia", "2020-07-02", 2924., 0., 90., 0., 183.978, 0., 
  5.663, 0., "", "", "", "", "", "", "", "", 1.5893219*^7, 23.5, 16.8, 2.731, 
  1.496, "", "", 365.769, 6.05, "", "", 9.831, 0.9, 57.4}, 
 {"SOM", "Africa", "Somalia", "2020-07-03", 2944., 20., 90., 0., 185.236, 
  1.258, 5.663, 0., "", "", "", "", "", "", "", "", 1.5893219*^7, 23.5, 16.8, 
  2.731, 1.496, "", "", 365.769, 6.05, "", "", 9.831, 0.9, 57.4}, 
 {"SOM", "Africa", "Somalia", "2020-07-04", 2944., 0., 90., 0., 185.236, 0., 
  5.663, 0., "", "", "", "", "", "", "", "", 1.5893219*^7, 23.5, 16.8, 2.731, 
  1.496, "", "", 365.769, 6.05, "", "", 9.831, 0.9, 57.4}, 
 {"SOM", "Africa", "Somalia", "2020-07-05", 2961., 17., 92., 2., 186.306, 
  1.07, 5.789, 0.126, "", "", "", "", "", "", "", "", 1.5893219*^7, 23.5, 
  16.8, 2.731, 1.496, "", "", 365.769, 6.05, "", "", 9.831, 0.9, 57.4}, 
 {"SOM", "Africa", "Somalia", "2020-07-06", 2997., 36., 92., 0., 188.571, 
  2.265, 5.789, 0., "", "", "", "", "", "", "", "", 1.5893219*^7, 23.5, 16.8, 
  2.731, 1.496, "", "", 365.769, 6.05, "", "", 9.831, 0.9, 57.4}, 
 {"SOM", "Africa", "Somalia", "2020-07-07", 3006., 9., 92., 0., 189.137, 
  0.566, 5.789, 0., "", "", "", "", "", "", "", "", 1.5893219*^7, 23.5, 16.8, 
  2.731, 1.496, "", "", 365.769, 6.05, "", "", 9.831, 0.9, 57.4}, 
 {"SOM", "Africa", "Somalia", "2020-07-08", 3015., 9., 92., 0., 189.704, 
  0.566, 5.789, 0., "", "", "", "", "", "", "", "", 1.5893219*^7, 23.5, 16.8, 
  2.731, 1.496, "", "", 365.769, 6.05, "", "", 9.831, 0.9, 57.4}, 
 {"ZAF", "Africa", "South Africa", "2020-02-07", "", "", "", "", "", "", "", 
  "", 42., "", 0.001, "", "", "", "people tested", 2.78, 5.930869*^7, 46.754, 
  27.3, 5.344, 3.053, 12294.876, 18.9, 200.38, 5.52, 8.1, 33.2, 43.993, 2.32, 
  64.13}, {"ZAF", "Africa", "South Africa", "2020-02-08", "", "", "", "", "", 
  "", "", "", "", "", "", "", "", "", "people tested", 2.78, 5.930869*^7, 
  46.754, 27.3, 5.344, 3.053, 12294.876, 18.9, 200.38, 5.52, 8.1, 33.2, 
  43.993, 2.32, 64.13}, {"ZAF", "Africa", "South Africa", "2020-02-09", "", 
  "", "", "", "", "", "", "", "", "", "", "", "", "", "people tested", 2.78, 
  5.930869*^7, 46.754, 27.3, 5.344, 3.053, 12294.876, 18.9, 200.38, 5.52, 
  8.1, 33.2, 43.993, 2.32, 64.13}, {"ZAF", "Africa", "South Africa", 
  "2020-02-10", "", "", "", "", "", "", "", "", "", "", "", "", "", "", 
  "people tested", 2.78, 5.930869*^7, 46.754, 27.3, 5.344, 3.053, 12294.876, 
  18.9, 200.38, 5.52, 8.1, 33.2, 43.993, 2.32, 64.13}, 
 {"ZAF", "Africa", "South Africa", "2020-02-11", "", "", "", "", "", "", "", 
  "", 61., "", 0.001, "", "", "", "people tested", 2.78, 5.930869*^7, 46.754, 
  27.3, 5.344, 3.053, 12294.876, 18.9, 200.38, 5.52, 8.1, 33.2, 43.993, 2.32, 
  64.13}, {"ZAF", "Africa", "South Africa", "2020-02-12", "", "", "", "", "", 
  "", "", "", "", "", "", "", "", "", "people tested", 2.78, 5.930869*^7, 
  46.754, 27.3, 5.344, 3.053, 12294.876, 18.9, 200.38, 5.52, 8.1, 33.2, 
  43.993, 2.32, 64.13}, {"ZAF", "Africa", "South Africa", "2020-02-13", "", 
  "", "", "", "", "", "", "", 67., "", 0.001, "", "", "", "people tested", 
  2.78, 5.930869*^7, 46.754, 27.3, 5.344, 3.053, 12294.876, 18.9, 200.38, 
  5.52, 8.1, 33.2, 43.993, 2.32, 64.13}, {"ZAF", "Africa", "South Africa", 
  "2020-02-14", "", "", "", "", "", "", "", "", 71., 4., 0.001, 0., 4., 0., 
  "people tested", 2.78, 5.930869*^7, 46.754, 27.3, 5.344, 3.053, 12294.876, 
  18.9, 200.38, 5.52, 8.1, 33.2, 43.993, 2.32, 64.13}, 
 {"ZAF", "Africa", "South Africa", "2020-02-15", "", "", "", "", "", "", "", 
  "", "", "", "", "", 4., 0., "people tested", 2.78, 5.930869*^7, 46.754, 
  27.3, 5.344, 3.053, 12294.876, 18.9, 200.38, 5.52, 8.1, 33.2, 43.993, 2.32, 
  64.13}, {"ZAF", "Africa", "South Africa", "2020-02-16", "", "", "", "", "", 
  "", "", "", "", "", "", "", 4., 0., "people tested", 2.78, 5.930869*^7, 
  46.754, 27.3, 5.344, 3.053, 12294.876, 18.9, 200.38, 5.52, 8.1, 33.2, 
  43.993, 2.32, 64.13}, {"ZAF", "Africa", "South Africa", "2020-02-17", "", 
  "", "", "", "", "", "", "", "", "", "", "", 4., 0., "people tested", 2.78, 
  5.930869*^7, 46.754, 27.3, 5.344, 3.053, 12294.876, 18.9, 200.38, 5.52, 
  8.1, 33.2, 43.993, 2.32, 64.13}, {"ZAF", "Africa", "South Africa", 
  "2020-02-18", "", "", "", "", "", "", "", "", "", "", "", "", 4., 0., 
  "people tested", 2.78, 5.930869*^7, 46.754, 27.3, 5.344, 3.053, 12294.876, 
  18.9, 200.38, 5.52, 8.1, 33.2, 43.993, 2.32, 64.13}, 
 {"ZAF", "Africa", "South Africa", "2020-02-19", "", "", "", "", "", "", "", 
  "", 95., "", 0.002, "", 4., 0., "people tested", 2.78, 5.930869*^7, 46.754, 
  27.3, 5.344, 3.053, 12294.876, 18.9, 200.38, 5.52, 8.1, 33.2, 43.993, 2.32, 
  64.13}, {"ZAF", "Africa", "South Africa", "2020-02-20", "", "", "", "", "", 
  "", "", "", 106., 11., 0.002, 0., 6., 0., "people tested", 2.78, 
  5.930869*^7, 46.754, 27.3, 5.344, 3.053, 12294.876, 18.9, 200.38, 5.52, 
  8.1, 33.2, 43.993, 2.32, 64.13}, {"ZAF", "Africa", "South Africa", 
  "2020-02-21", "", "", "", "", "", "", "", "", "", "", "", "", 5., 0., 
  "people tested", 2.78, 5.930869*^7, 46.754, 27.3, 5.344, 3.053, 12294.876, 
  18.9, 200.38, 5.52, 8.1, 33.2, 43.993, 2.32, 64.13}, 
 {"ZAF", "Africa", "South Africa", "2020-02-22", "", "", "", "", "", "", "", 
  "", "", "", "", "", 5., 0., "people tested", 2.78, 5.930869*^7, 46.754, 
  27.3, 5.344, 3.053, 12294.876, 18.9, 200.38, 5.52, 8.1, 33.2, 43.993, 2.32, 
  64.13}, {"ZAF", "Africa", "South Africa", "2020-02-23", "", "", "", "", "", 
  "", "", "", "", "", "", "", 5., 0., "people tested", 2.78, 5.930869*^7, 
  46.754, 27.3, 5.344, 3.053, 12294.876, 18.9, 200.38, 5.52, 8.1, 33.2, 
  43.993, 2.32, 64.13}, {"ZAF", "Africa", "South Africa", "2020-02-24", "", 
  "", "", "", "", "", "", "", 116., "", 0.002, "", 4., 0., "people tested", 
  2.78, 5.930869*^7, 46.754, 27.3, 5.344, 3.053, 12294.876, 18.9, 200.38, 
  5.52, 8.1, 33.2, 43.993, 2.32, 64.13}, {"ZAF", "Africa", "South Africa", 
  "2020-02-25", "", "", "", "", "", "", "", "", "", "", "", "", 4., 0., 
  "people tested", 2.78, 5.930869*^7, 46.754, 27.3, 5.344, 3.053, 12294.876, 
  18.9, 200.38, 5.52, 8.1, 33.2, 43.993, 2.32, 64.13}, 
 {"ZAF", "Africa", "South Africa", "2020-02-26", "", "", "", "", "", "", "", 
  "", 121., "", 0.002, "", 4., 0., "people tested", 2.78, 5.930869*^7, 
  46.754, 27.3, 5.344, 3.053, 12294.876, 18.9, 200.38, 5.52, 8.1, 33.2, 
  43.993, 2.32, 64.13}, {"ZAF", "Africa", "South Africa", "2020-02-27", "", 
  "", "", "", "", "", "", "", "", "", "", "", 3., 0., "people tested", 2.78, 
  5.930869*^7, 46.754, 27.3, 5.344, 3.053, 12294.876, 18.9, 200.38, 5.52, 
  8.1, 33.2, 43.993, 2.32, 64.13}, {"ZAF", "Africa", "South Africa", 
  "2020-02-28", "", "", "", "", "", "", "", "", "", "", "", "", 4., 0., 
  "people tested", 2.78, 5.930869*^7, 46.754, 27.3, 5.344, 3.053, 12294.876, 
  18.9, 200.38, 5.52, 8.1, 33.2, 43.993, 2.32, 64.13}, 
 {"ZAF", "Africa", "South Africa", "2020-02-29", "", "", "", "", "", "", "", 
  "", "", "", "", "", 5., 0., "people tested", 2.78, 5.930869*^7, 46.754, 
  27.3, 5.344, 3.053, 12294.876, 18.9, 200.38, 5.52, 8.1, 33.2, 43.993, 2.32, 
  64.13}, {"ZAF", "Africa", "South Africa", "2020-03-01", "", "", "", "", "", 
  "", "", "", "", "", "", "", 6., 0., "people tested", 2.78, 5.930869*^7, 
  46.754, 27.3, 5.344, 3.053, 12294.876, 18.9, 200.38, 5.52, 8.1, 33.2, 
  43.993, 2.32, 64.13}, {"ZAF", "Africa", "South Africa", "2020-03-02", "", 
  "", "", "", "", "", "", "", 160., "", 0.003, "", 6., 0., "people tested", 
  2.78, 5.930869*^7, 46.754, 27.3, 5.344, 3.053, 12294.876, 18.9, 200.38, 
  5.52, 8.1, 33.2, 43.993, 2.32, 64.13}, {"ZAF", "Africa", "South Africa", 
  "2020-03-03", "", "", "", "", "", "", "", "", 164., 4., 0.003, 0., 6., 0., 
  "people tested", 2.78, 5.930869*^7, 46.754, 27.3, 5.344, 3.053, 12294.876, 
  18.9, 200.38, 5.52, 8.1, 33.2, 43.993, 2.32, 64.13}, 
 {"ZAF", "Africa", "South Africa", "2020-03-04", "", "", "", "", "", "", "", 
  "", "", "", "", "", 8., 0., "people tested", 2.78, 5.930869*^7, 46.754, 
  27.3, 5.344, 3.053, 12294.876, 18.9, 200.38, 5.52, 8.1, 33.2, 43.993, 2.32, 
  64.13}, {"ZAF", "Africa", "South Africa", "2020-03-05", "", "", "", "", "", 
  "", "", "", "", "", "", "", 8., 0., "people tested", 13.89, 5.930869*^7, 
  46.754, 27.3, 5.344, 3.053, 12294.876, 18.9, 200.38, 5.52, 8.1, 33.2, 
  43.993, 2.32, 64.13}, {"ZAF", "Africa", "South Africa", "2020-03-06", 1., 
  1., 0., 0., 0.017, 0.017, 0., 0., 200., "", 0.003, "", 9., 0., 
  "people tested", 13.89, 5.930869*^7, 46.754, 27.3, 5.344, 3.053, 12294.876, 
  18.9, 200.38, 5.52, 8.1, 33.2, 43.993, 2.32, 64.13}, 
 {"ZAF", "Africa", "South Africa", "2020-03-07", "", "", "", "", "", "", "", 
  "", 241., 41., 0.004, 0.001, 14., 0., "people tested", 13.89, 5.930869*^7, 
  46.754, 27.3, 5.344, 3.053, 12294.876, 18.9, 200.38, 5.52, 8.1, 33.2, 
  43.993, 2.32, 64.13}, {"ZAF", "Africa", "South Africa", "2020-03-08", 2., 
  1., 0., 0., 0.034, 0.017, 0., 0., "", "", "", "", 27., 0., "people tested", 
  13.89, 5.930869*^7, 46.754, 27.3, 5.344, 3.053, 12294.876, 18.9, 200.38, 
  5.52, 8.1, 33.2, 43.993, 2.32, 64.13}, {"ZAF", "Africa", "South Africa", 
  "2020-03-09", 3., 1., 0., 0., 0.051, 0.017, 0., 0., "", "", "", "", 40., 
  0.001, "people tested", 13.89, 5.930869*^7, 46.754, 27.3, 5.344, 3.053, 
  12294.876, 18.9, 200.38, 5.52, 8.1, 33.2, 43.993, 2.32, 64.13}, 
 {"ZAF", "Africa", "South Africa", "2020-03-10", 7., 4., 0., 0., 0.118, 
  0.067, 0., 0., "", "", "", "", 54., 0.001, "people tested", 13.89, 
  5.930869*^7, 46.754, 27.3, 5.344, 3.053, 12294.876, 18.9, 200.38, 5.52, 
  8.1, 33.2, 43.993, 2.32, 64.13}, {"ZAF", "Africa", "South Africa", 
  "2020-03-11", "", "", "", "", "", "", "", "", 645., "", 0.011, "", 67., 
  0.001, "people tested", 13.89, 5.930869*^7, 46.754, 27.3, 5.344, 3.053, 
  12294.876, 18.9, 200.38, 5.52, 8.1, 33.2, 43.993, 2.32, 64.13}, 
 {"ZAF", "Africa", "South Africa", "2020-03-12", 13., 6., 0., 0., 0.219, 
  0.101, 0., 0., 848., 203., 0.014, 0.003, 94., 0.002, "people tested", 
  13.89, 5.930869*^7, 46.754, 27.3, 5.344, 3.053, 12294.876, 18.9, 200.38, 
  5.52, 8.1, 33.2, 43.993, 2.32, 64.13}, {"ZAF", "Africa", "South Africa", 
  "2020-03-13", 17., 4., 0., 0., 0.287, 0.067, 0., 0., 924., 76., 0.016, 
  0.001, 103., 0.002, "people tested", 13.89, 5.930869*^7, 46.754, 27.3, 
  5.344, 3.053, 12294.876, 18.9, 200.38, 5.52, 8.1, 33.2, 43.993, 2.32, 
  64.13}, {"ZAF", "Africa", "South Africa", "2020-03-14", 24., 7., 0., 0., 
  0.405, 0.118, 0., 0., 1017., 93., 0.017, 0.002, 111., 0.002, 
  "people tested", 13.89, 5.930869*^7, 46.754, 27.3, 5.344, 3.053, 12294.876, 
  18.9, 200.38, 5.52, 8.1, 33.2, 43.993, 2.32, 64.13}, 
 {"ZAF", "Africa", "South Africa", "2020-03-15", 24., 0., 0., 0., 0.405, 0., 
  0., 0., 1476., 459., 0.025, 0.008, 162., 0.003, "people tested", 19.44, 
  5.930869*^7, 46.754, 27.3, 5.344, 3.053, 12294.876, 18.9, 200.38, 5.52, 
  8.1, 33.2, 43.993, 2.32, 64.13}, {"ZAF", "Africa", "South Africa", 
  "2020-03-16", 51., 27., 0., 0., 0.86, 0.455, 0., 0., 2405., 929., 0.041, 
  0.016, 280., 0.005, "people tested", 38.89, 5.930869*^7, 46.754, 27.3, 
  5.344, 3.053, 12294.876, 18.9, 200.38, 5.52, 8.1, 33.2, 43.993, 2.32, 
  64.13}, {"ZAF", "Africa", "South Africa", "2020-03-17", 62., 11., 0., 0., 
  1.045, 0.185, 0., 0., 2911., 506., 0.049, 0.009, 338., 0.006, 
  "people tested", 38.89, 5.930869*^7, 46.754, 27.3, 5.344, 3.053, 12294.876, 
  18.9, 200.38, 5.52, 8.1, 33.2, 43.993, 2.32, 64.13}, 
 {"ZAF", "Africa", "South Africa", "2020-03-18", 85., 23., 0., 0., 1.433, 
  0.388, 0., 0., 3070., 159., 0.052, 0.003, 346., 0.006, "people tested", 
  55.56, 5.930869*^7, 46.754, 27.3, 5.344, 3.053, 12294.876, 18.9, 200.38, 
  5.52, 8.1, 33.2, 43.993, 2.32, 64.13}, {"ZAF", "Africa", "South Africa", 
  "2020-03-19", 116., 31., 0., 0., 1.956, 0.523, 0., 0., 4832., 1762., 0.081, 
  0.03, 569., 0.01, "people tested", 55.56, 5.930869*^7, 46.754, 27.3, 5.344, 
  3.053, 12294.876, 18.9, 200.38, 5.52, 8.1, 33.2, 43.993, 2.32, 64.13}, 
 {"ZAF", "Africa", "South Africa", "2020-03-20", 150., 34., 0., 0., 2.529, 
  0.573, 0., 0., 6438., 1606., 0.109, 0.027, 788., 0.013, "people tested", 
  55.56, 5.930869*^7, 46.754, 27.3, 5.344, 3.053, 12294.876, 18.9, 200.38, 
  5.52, 8.1, 33.2, 43.993, 2.32, 64.13}, {"ZAF", "Africa", "South Africa", 
  "2020-03-21", 205., 55., 0., 0., 3.456, 0.927, 0., 0., 7425., 987., 0.125, 
  0.017, 915., 0.015, "people tested", 55.56, 5.930869*^7, 46.754, 27.3, 
  5.344, 3.053, 12294.876, 18.9, 200.38, 5.52, 8.1, 33.2, 43.993, 2.32, 
  64.13}, {"ZAF", "Africa", "South Africa", "2020-03-22", 240., 35., 0., 0., 
  4.047, 0.59, 0., 0., 9315., 1890., 0.157, 0.032, 1120., 0.019, 
  "people tested", 55.56, 5.930869*^7, 46.754, 27.3, 5.344, 3.053, 12294.876, 
  18.9, 200.38, 5.52, 8.1, 33.2, 43.993, 2.32, 64.13}, 
 {"ZAF", "Africa", "South Africa", "2020-03-23", 274., 34., 0., 0., 4.62, 
  0.573, 0., 0., 12815., 3500., 0.216, 0.059, 1487., 0.025, "people tested", 
  55.56, 5.930869*^7, 46.754, 27.3, 5.344, 3.053, 12294.876, 18.9, 200.38, 
  5.52, 8.1, 33.2, 43.993, 2.32, 64.13}, {"ZAF", "Africa", "South Africa", 
  "2020-03-24", 402., 128., 0., 0., 6.778, 2.158, 0., 0., 15529., 2714., 
  0.262, 0.046, 1803., 0.03, "people tested", 55.56, 5.930869*^7, 46.754, 
  27.3, 5.344, 3.053, 12294.876, 18.9, 200.38, 5.52, 8.1, 33.2, 43.993, 2.32, 
  64.13}, {"ZAF", "Africa", "South Africa", "2020-03-25", 557., 155., 0., 0., 
  9.392, 2.613, 0., 0., "", "", "", "", 2133., 0.036, "people tested", 55.56, 
  5.930869*^7, 46.754, 27.3, 5.344, 3.053, 12294.876, 18.9, 200.38, 5.52, 
  8.1, 33.2, 43.993, 2.32, 64.13}, {"ZAF", "Africa", "South Africa", 
  "2020-03-26", 709., 152., 0., 0., 11.954, 2.563, 0., 0., 20471., "", 0.345, 
  "", 2234., 0.038, "people tested", 87.96, 5.930869*^7, 46.754, 27.3, 5.344, 
  3.053, 12294.876, 18.9, 200.38, 5.52, 8.1, 33.2, 43.993, 2.32, 64.13}, 
 {"ZAF", "Africa", "South Africa", "2020-03-27", 927., 218., 2., 2., 15.63, 
  3.676, 0.034, 0.034, 28537., 8066., 0.481, 0.136, 3157., 0.053, 
  "people tested", 87.96, 5.930869*^7, 46.754, 27.3, 5.344, 3.053, 12294.876, 
  18.9, 200.38, 5.52, 8.1, 33.2, 43.993, 2.32, 64.13}, 
 {"ZAF", "Africa", "South Africa", "2020-03-28", 1170., 243., 2., 0., 19.727, 
  4.097, 0.034, 0., 31963., 3426., 0.539, 0.058, 3505., 0.059, 
  "people tested", 87.96, 5.930869*^7, 46.754, 27.3, 5.344, 3.053, 12294.876, 
  18.9, 200.38, 5.52, 8.1, 33.2, 43.993, 2.32, 64.13}, 
 {"ZAF", "Africa", "South Africa", "2020-03-29", 1187., 17., 2., 0., 20.014, 
  0.287, 0.034, 0., 35593., 3630., 0.6, 0.061, 3754., 0.063, "people tested", 
  87.96, 5.930869*^7, 46.754, 27.3, 5.344, 3.053, 12294.876, 18.9, 200.38, 
  5.52, 8.1, 33.2, 43.993, 2.32, 64.13}, {"ZAF", "Africa", "South Africa", 
  "2020-03-30", 1280., 93., 2., 0., 21.582, 1.568, 0.034, 0., 38409., 2816., 
  0.648, 0.047, 3656., 0.062, "people tested", 87.96, 5.930869*^7, 46.754, 
  27.3, 5.344, 3.053, 12294.876, 18.9, 200.38, 5.52, 8.1, 33.2, 43.993, 2.32, 
  64.13}, {"ZAF", "Africa", "South Africa", "2020-03-31", 1326., 46., 3., 1., 
  22.358, 0.776, 0.051, 0.017, 41072., 2663., 0.693, 0.045, 3649., 0.062, 
  "people tested", 87.96, 5.930869*^7, 46.754, 27.3, 5.344, 3.053, 12294.876, 
  18.9, 200.38, 5.52, 8.1, 33.2, 43.993, 2.32, 64.13}, 
 {"ZAF", "Africa", "South Africa", "2020-04-01", 1353., 27., 5., 2., 22.813, 
  0.455, 0.084, 0.034, 44292., 3220., 0.747, 0.054, 3756., 0.063, 
  "people tested", 87.96, 5.930869*^7, 46.754, 27.3, 5.344, 3.053, 12294.876, 
  18.9, 200.38, 5.52, 8.1, 33.2, 43.993, 2.32, 64.13}, 
 {"ZAF", "Africa", "South Africa", "2020-04-02", 1380., 27., 5., 0., 23.268, 
  0.455, 0.084, 0., 47965., 3673., 0.809, 0.062, 3928., 0.066, 
  "people tested", 87.96, 5.930869*^7, 46.754, 27.3, 5.344, 3.053, 12294.876, 
  18.9, 200.38, 5.52, 8.1, 33.2, 43.993, 2.32, 64.13}, 
 {"ZAF", "Africa", "South Africa", "2020-04-03", 1462., 82., 5., 0., 24.651, 
  1.383, 0.084, 0., 50361., 2396., 0.849, 0.04, 3118., 0.053, 
  "people tested", 87.96, 5.930869*^7, 46.754, 27.3, 5.344, 3.053, 12294.876, 
  18.9, 200.38, 5.52, 8.1, 33.2, 43.993, 2.32, 64.13}, 
 {"ZAF", "Africa", "South Africa", "2020-04-04", 1505., 43., 7., 2., 25.376, 
  0.725, 0.118, 0.034, 53937., 3576., 0.909, 0.06, 3139., 0.053, 
  "people tested", 87.96, 5.930869*^7, 46.754, 27.3, 5.344, 3.053, 12294.876, 
  18.9, 200.38, 5.52, 8.1, 33.2, 43.993, 2.32, 64.13}, 
 {"ZAF", "Africa", "South Africa", "2020-04-05", 1585., 80., 9., 2., 26.725, 
  1.349, 0.152, 0.034, 56873., 2936., 0.959, 0.05, 3040., 0.051, 
  "people tested", 87.96, 5.930869*^7, 46.754, 27.3, 5.344, 3.053, 12294.876, 
  18.9, 200.38, 5.52, 8.1, 33.2, 43.993, 2.32, 64.13}, 
 {"ZAF", "Africa", "South Africa", "2020-04-06", 1655., 70., 11., 2., 27.905, 
  1.18, 0.185, 0.034, 58098., 1225., 0.98, 0.021, 2813., 0.047, 
  "people tested", 87.96, 5.930869*^7, 46.754, 27.3, 5.344, 3.053, 12294.876, 
  18.9, 200.38, 5.52, 8.1, 33.2, 43.993, 2.32, 64.13}, 
 {"ZAF", "Africa", "South Africa", "2020-04-07", 1686., 31., 12., 1., 28.428, 
  0.523, 0.202, 0.017, "", "", "", "", 2838., 0.048, "people tested", 87.96, 
  5.930869*^7, 46.754, 27.3, 5.344, 3.053, 12294.876, 18.9, 200.38, 5.52, 
  8.1, 33.2, 43.993, 2.32, 64.13}, {"ZAF", "Africa", "South Africa", 
  "2020-04-08", 1749., 63., 13., 1., 29.49, 1.062, 0.219, 0.017, 63776., "", 
  1.075, "", 2783., 0.047, "people tested", 87.96, 5.930869*^7, 46.754, 27.3, 
  5.344, 3.053, 12294.876, 18.9, 200.38, 5.52, 8.1, 33.2, 43.993, 2.32, 
  64.13}, {"ZAF", "Africa", "South Africa", "2020-04-09", 1845., 96., 18., 
  5., 31.108, 1.619, 0.303, 0.084, 68874., 5098., 1.161, 0.086, 2987., 0.05, 
  "people tested", 87.96, 5.930869*^7, 46.754, 27.3, 5.344, 3.053, 12294.876, 
  18.9, 200.38, 5.52, 8.1, 33.2, 43.993, 2.32, 64.13}, 
 {"ZAF", "Africa", "South Africa", "2020-04-10", 1934., 89., 18., 0., 32.609, 
  1.501, 0.303, 0., 73028., 4154., 1.231, 0.07, 3238., 0.055, 
  "people tested", 87.96, 5.930869*^7, 46.754, 27.3, 5.344, 3.053, 12294.876, 
  18.9, 200.38, 5.52, 8.1, 33.2, 43.993, 2.32, 64.13}, 
 {"ZAF", "Africa", "South Africa", "2020-04-11", 2003., 69., 24., 6., 33.772, 
  1.163, 0.405, 0.101, 75053., 2025., 1.265, 0.034, 3017., 0.051, 
  "people tested", 87.96, 5.930869*^7, 46.754, 27.3, 5.344, 3.053, 12294.876, 
  18.9, 200.38, 5.52, 8.1, 33.2, 43.993, 2.32, 64.13}, 
 {"ZAF", "Africa", "South Africa", "2020-04-12", 2028., 25., 25., 1., 34.194, 
  0.422, 0.422, 0.017, 80085., 5032., 1.35, 0.085, 3316., 0.056, 
  "people tested", 87.96, 5.930869*^7, 46.754, 27.3, 5.344, 3.053, 12294.876, 
  18.9, 200.38, 5.52, 8.1, 33.2, 43.993, 2.32, 64.13}, 
 {"ZAF", "Africa", "South Africa", "2020-04-13", 2173., 145., 25., 0., 
  36.639, 2.445, 0.422, 0., 83663., 3578., 1.411, 0.06, 3652., 0.062, 
  "people tested", 87.96, 5.930869*^7, 46.754, 27.3, 5.344, 3.053, 12294.876, 
  18.9, 200.38, 5.52, 8.1, 33.2, 43.993, 2.32, 64.13}, 
 {"ZAF", "Africa", "South Africa", "2020-04-14", 2272., 99., 27., 2., 38.308, 
  1.669, 0.455, 0.034, 87022., 3359., 1.467, 0.057, 3726., 0.063, 
  "people tested", 87.96, 5.930869*^7, 46.754, 27.3, 5.344, 3.053, 12294.876, 
  18.9, 200.38, 5.52, 8.1, 33.2, 43.993, 2.32, 64.13}, 
 {"ZAF", "Africa", "South Africa", "2020-04-15", 2415., 143., 27., 0., 
  40.719, 2.411, 0.455, 0., 90515., 3493., 1.526, 0.059, 3820., 0.064, 
  "people tested", 87.96, 5.930869*^7, 46.754, 27.3, 5.344, 3.053, 12294.876, 
  18.9, 200.38, 5.52, 8.1, 33.2, 43.993, 2.32, 64.13}, 
 {"ZAF", "Africa", "South Africa", "2020-04-16", 2506., 91., 34., 7., 42.254, 
  1.534, 0.573, 0.118, 95060., 4545., 1.603, 0.077, 3741., 0.063, 
  "people tested", 87.96, 5.930869*^7, 46.754, 27.3, 5.344, 3.053, 12294.876, 
  18.9, 200.38, 5.52, 8.1, 33.2, 43.993, 2.32, 64.13}, 
 {"ZAF", "Africa", "South Africa", "2020-04-17", 2605., 99., 48., 14., 
  43.923, 1.669, 0.809, 0.236, 100827., 5767., 1.7, 0.097, 3971., 0.067, 
  "people tested", 87.96, 5.930869*^7, 46.754, 27.3, 5.344, 3.053, 12294.876, 
  18.9, 200.38, 5.52, 8.1, 33.2, 43.993, 2.32, 64.13}, 
 {"ZAF", "Africa", "South Africa", "2020-04-18", 2783., 178., 50., 2., 
  46.924, 3.001, 0.843, 0.034, 108201., 7374., 1.824, 0.124, 4735., 0.08, 
  "people tested", 87.96, 5.930869*^7, 46.754, 27.3, 5.344, 3.053, 12294.876, 
  18.9, 200.38, 5.52, 8.1, 33.2, 43.993, 2.32, 64.13}, 
 {"ZAF", "Africa", "South Africa", "2020-04-19", 3034., 251., 52., 2., 
  51.156, 4.232, 0.877, 0.034, 114711., 6510., 1.934, 0.11, 4947., 0.083, 
  "people tested", 87.96, 5.930869*^7, 46.754, 27.3, 5.344, 3.053, 12294.876, 
  18.9, 200.38, 5.52, 8.1, 33.2, 43.993, 2.32, 64.13}, 
 {"ZAF", "Africa", "South Africa", "2020-04-20", 3158., 124., 54., 2., 
  53.247, 2.091, 0.91, 0.034, 121510., 6799., 2.049, 0.115, 5407., 0.091, 
  "people tested", 87.96, 5.930869*^7, 46.754, 27.3, 5.344, 3.053, 12294.876, 
  18.9, 200.38, 5.52, 8.1, 33.2, 43.993, 2.32, 64.13}, 
 {"ZAF", "Africa", "South Africa", "2020-04-21", 3300., 142., 58., 4., 
  55.641, 2.394, 0.978, 0.067, 126937., 5427., 2.14, 0.092, 5702., 0.096, 
  "people tested", 87.96, 5.930869*^7, 46.754, 27.3, 5.344, 3.053, 12294.876, 
  18.9, 200.38, 5.52, 8.1, 33.2, 43.993, 2.32, 64.13}, 
 {"ZAF", "Africa", "South Africa", "2020-04-22", 3465., 165., 58., 0., 
  58.423, 2.782, 0.978, 0., 133774., 6837., 2.256, 0.115, 6180., 0.104, 
  "people tested", 87.96, 5.930869*^7, 46.754, 27.3, 5.344, 3.053, 12294.876, 
  18.9, 200.38, 5.52, 8.1, 33.2, 43.993, 2.32, 64.13}, 
 {"ZAF", "Africa", "South Africa", "2020-04-23", 3635., 170., 65., 7., 61.29, 
  2.866, 1.096, 0.118, 143570., 9796., 2.421, 0.165, 6930., 0.117, 
  "people tested", 87.96, 5.930869*^7, 46.754, 27.3, 5.344, 3.053, 12294.876, 
  18.9, 200.38, 5.52, 8.1, 33.2, 43.993, 2.32, 64.13}, 
 {"ZAF", "Africa", "South Africa", "2020-04-24", 3953., 318., 75., 10., 
  66.651, 5.362, 1.265, 0.169, 152390., 8820., 2.569, 0.149, 7366., 0.124, 
  "people tested", 87.96, 5.930869*^7, 46.754, 27.3, 5.344, 3.053, 12294.876, 
  18.9, 200.38, 5.52, 8.1, 33.2, 43.993, 2.32, 64.13}, 
 {"ZAF", "Africa", "South Africa", "2020-04-25", 4220., 267., 79., 4., 
  71.153, 4.502, 1.332, 0.067, 161004., 8614., 2.715, 0.145, 7543., 0.127, 
  "people tested", 87.96, 5.930869*^7, 46.754, 27.3, 5.344, 3.053, 12294.876, 
  18.9, 200.38, 5.52, 8.1, 33.2, 43.993, 2.32, 64.13}, 
 {"ZAF", "Africa", "South Africa", "2020-04-26", 4361., 141., 86., 7., 
  73.531, 2.377, 1.45, 0.118, 168643., 7639., 2.843, 0.129, 7705., 0.13, 
  "people tested", 87.96, 5.930869*^7, 46.754, 27.3, 5.344, 3.053, 12294.876, 
  18.9, 200.38, 5.52, 8.1, 33.2, 43.993, 2.32, 64.13}, 
 {"ZAF", "Africa", "South Africa", "2020-04-27", 4546., 185., 87., 1., 76.65, 
  3.119, 1.467, 0.017, 178470., 9827., 3.009, 0.166, 8137., 0.137, 
  "people tested", 87.96, 5.930869*^7, 46.754, 27.3, 5.344, 3.053, 12294.876, 
  18.9, 200.38, 5.52, 8.1, 33.2, 43.993, 2.32, 64.13}, 
 {"ZAF", "Africa", "South Africa", "2020-04-28", 4793., 247., 90., 3., 
  80.814, 4.165, 1.517, 0.051, 185497., 7027., 3.128, 0.118, 8366., 0.141, 
  "people tested", 87.96, 5.930869*^7, 46.754, 27.3, 5.344, 3.053, 12294.876, 
  18.9, 200.38, 5.52, 8.1, 33.2, 43.993, 2.32, 64.13}, 
 {"ZAF", "Africa", "South Africa", "2020-04-29", 4996., 203., 93., 3., 
  84.237, 3.423, 1.568, 0.051, 197127., 11630., 3.324, 0.196, 9050., 0.153, 
  "people tested", 87.96, 5.930869*^7, 46.754, 27.3, 5.344, 3.053, 12294.876, 
  18.9, 200.38, 5.52, 8.1, 33.2, 43.993, 2.32, 64.13}, 
 {"ZAF", "Africa", "South Africa", "2020-04-30", 5350., 354., 103., 10., 
  90.206, 5.969, 1.737, 0.169, 207530., 10403., 3.499, 0.175, 9137., 0.154, 
  "people tested", 87.96, 5.930869*^7, 46.754, 27.3, 5.344, 3.053, 12294.876, 
  18.9, 200.38, 5.52, 8.1, 33.2, 43.993, 2.32, 64.13}, 
 {"ZAF", "Africa", "South Africa", "2020-05-01", 5647., 297., 103., 0., 
  95.214, 5.008, 1.737, 0., 217522., 9992., 3.668, 0.168, 9305., 0.157, 
  "people tested", 84.26, 5.930869*^7, 46.754, 27.3, 5.344, 3.053, 12294.876, 
  18.9, 200.38, 5.52, 8.1, 33.2, 43.993, 2.32, 64.13}, 
 {"ZAF", "Africa", "South Africa", "2020-05-02", 5951., 304., 116., 13., 
  100.339, 5.126, 1.956, 0.219, 230686., 13164., 3.89, 0.222, 9955., 0.168, 
  "people tested", 84.26, 5.930869*^7, 46.754, 27.3, 5.344, 3.053, 12294.876, 
  18.9, 200.38, 5.52, 8.1, 33.2, 43.993, 2.32, 64.13}, 
 {"ZAF", "Africa", "South Africa", "2020-05-03", 6336., 385., 123., 7., 
  106.831, 6.491, 2.074, 0.118, 245747., 15061., 4.144, 0.254, 11015., 0.186, 
  "people tested", 84.26, 5.930869*^7, 46.754, 27.3, 5.344, 3.053, 12294.876, 
  18.9, 200.38, 5.52, 8.1, 33.2, 43.993, 2.32, 64.13}, 
 {"ZAF", "Africa", "South Africa", "2020-05-04", 6783., 447., 131., 8., 
  114.368, 7.537, 2.209, 0.135, 257541., 11794., 4.342, 0.199, 11296., 0.19, 
  "people tested", 84.26, 5.930869*^7, 46.754, 27.3, 5.344, 3.053, 12294.876, 
  18.9, 200.38, 5.52, 8.1, 33.2, 43.993, 2.32, 64.13}, 
 {"ZAF", "Africa", "South Africa", "2020-05-05", 7220., 437., 138., 7., 
  121.736, 7.368, 2.327, 0.118, 268064., 10523., 4.52, 0.177, 11795., 0.199, 
  "people tested", 84.26, 5.930869*^7, 46.754, 27.3, 5.344, 3.053, 12294.876, 
  18.9, 200.38, 5.52, 8.1, 33.2, 43.993, 2.32, 64.13}, 
 {"ZAF", "Africa", "South Africa", "2020-05-06", 7572., 352., 148., 10., 
  127.671, 5.935, 2.495, 0.169, 279379., 11315., 4.711, 0.191, 11750., 0.198, 
  "people tested", 84.26, 5.930869*^7, 46.754, 27.3, 5.344, 3.053, 12294.876, 
  18.9, 200.38, 5.52, 8.1, 33.2, 43.993, 2.32, 64.13}, 
 {"ZAF", "Africa", "South Africa", "2020-05-07", 7808., 236., 153., 5., 
  131.65, 3.979, 2.58, 0.084, 292153., 12774., 4.926, 0.215, 12089., 0.204, 
  "people tested", 84.26, 5.930869*^7, 46.754, 27.3, 5.344, 3.053, 12294.876, 
  18.9, 200.38, 5.52, 8.1, 33.2, 43.993, 2.32, 64.13}, 
 {"ZAF", "Africa", "South Africa", "2020-05-08", 8232., 424., 161., 8., 
  138.799, 7.149, 2.715, 0.135, 307752., 15599., 5.189, 0.263, 12890., 0.217, 
  "people tested", 84.26, 5.930869*^7, 46.754, 27.3, 5.344, 3.053, 12294.876, 
  18.9, 200.38, 5.52, 8.1, 33.2, 43.993, 2.32, 64.13}, 
 {"ZAF", "Africa", "South Africa", "2020-05-09", 8895., 663., 178., 17., 
  149.978, 11.179, 3.001, 0.287, 324079., 16327., 5.464, 0.275, 13342., 
  0.225, "people tested", 84.26, 5.930869*^7, 46.754, 27.3, 5.344, 3.053, 
  12294.876, 18.9, 200.38, 5.52, 8.1, 33.2, 43.993, 2.32, 64.13}, 
 {"ZAF", "Africa", "South Africa", "2020-05-10", 9420., 525., 186., 8., 
  158.83, 8.852, 3.136, 0.135, 341336., 17257., 5.755, 0.291, 13656., 0.23, 
  "people tested", 84.26, 5.930869*^7, 46.754, 27.3, 5.344, 3.053, 12294.876, 
  18.9, 200.38, 5.52, 8.1, 33.2, 43.993, 2.32, 64.13}, 
 {"ZAF", "Africa", "South Africa", "2020-05-11", 10015., 595., 194., 8., 
  168.862, 10.032, 3.271, 0.135, 356067., 14731., 6.004, 0.248, 14075., 
  0.237, "people tested", 84.26, 5.930869*^7, 46.754, 27.3, 5.344, 3.053, 
  12294.876, 18.9, 200.38, 5.52, 8.1, 33.2, 43.993, 2.32, 64.13}, 
 {"ZAF", "Africa", "South Africa", "2020-05-12", 10652., 637., 206., 12., 
  179.603, 10.74, 3.473, 0.202, 369697., 13630., 6.233, 0.23, 14519., 0.245, 
  "people tested", 84.26, 5.930869*^7, 46.754, 27.3, 5.344, 3.053, 12294.876, 
  18.9, 200.38, 5.52, 8.1, 33.2, 43.993, 2.32, 64.13}, 
 {"ZAF", "Africa", "South Africa", "2020-05-13", 11350., 698., 206., 0., 
  191.372, 11.769, 3.473, 0., 386352., 16655., 6.514, 0.281, 15282., 0.258, 
  "people tested", 84.26, 5.930869*^7, 46.754, 27.3, 5.344, 3.053, 12294.876, 
  18.9, 200.38, 5.52, 8.1, 33.2, 43.993, 2.32, 64.13}, 
 {"ZAF", "Africa", "South Africa", "2020-05-14", 12074., 724., 219., 13., 
  203.579, 12.207, 3.693, 0.219, 403018., 16666., 6.795, 0.281, 15838., 
  0.267, "people tested", 84.26, 5.930869*^7, 46.754, 27.3, 5.344, 3.053, 
  12294.876, 18.9, 200.38, 5.52, 8.1, 33.2, 43.993, 2.32, 64.13}, 
 {"ZAF", "Africa", "South Africa", "2020-05-15", 12739., 665., 238., 19., 
  214.791, 11.213, 4.013, 0.32, 421555., 18537., 7.108, 0.313, 16258., 0.274, 
  "people tested", 84.26, 5.930869*^7, 46.754, 27.3, 5.344, 3.053, 12294.876, 
  18.9, 200.38, 5.52, 8.1, 33.2, 43.993, 2.32, 64.13}, 
 {"ZAF", "Africa", "South Africa", "2020-05-16", 13524., 785., 247., 9., 
  228.027, 13.236, 4.165, 0.152, 439559., 18004., 7.411, 0.304, 16497., 
  0.278, "people tested", 84.26, 5.930869*^7, 46.754, 27.3, 5.344, 3.053, 
  12294.876, 18.9, 200.38, 5.52, 8.1, 33.2, 43.993, 2.32, 64.13}, 
 {"ZAF", "Africa", "South Africa", "2020-05-17", 14355., 831., 261., 14., 
  242.039, 14.011, 4.401, 0.236, 460873., 21314., 7.771, 0.359, 17077., 
  0.288, "people tested", 84.26, 5.930869*^7, 46.754, 27.3, 5.344, 3.053, 
  12294.876, 18.9, 200.38, 5.52, 8.1, 33.2, 43.993, 2.32, 64.13}, 
 {"ZAF", "Africa", "South Africa", "2020-05-18", 15515., 1160., 264., 3., 
  261.597, 19.559, 4.451, 0.051, 475071., 14198., 8.01, 0.239, 17001., 0.287, 
  "people tested", 84.26, 5.930869*^7, 46.754, 27.3, 5.344, 3.053, 12294.876, 
  18.9, 200.38, 5.52, 8.1, 33.2, 43.993, 2.32, 64.13}, 
 {"ZAF", "Africa", "South Africa", "2020-05-19", 16433., 918., 286., 22., 
  277.076, 15.478, 4.822, 0.371, 488609., 13538., 8.238, 0.228, 16987., 
  0.286, "people tested", 84.26, 5.930869*^7, 46.754, 27.3, 5.344, 3.053, 
  12294.876, 18.9, 200.38, 5.52, 8.1, 33.2, 43.993, 2.32, 64.13}, 
 {"ZAF", "Africa", "South Africa", "2020-05-20", 17200., 767., 312., 26., 
  290.008, 12.932, 5.261, 0.438, 505861., 17252., 8.529, 0.291, 17073., 
  0.288, "people tested", 84.26, 5.930869*^7, 46.754, 27.3, 5.344, 3.053, 
  12294.876, 18.9, 200.38, 5.52, 8.1, 33.2, 43.993, 2.32, 64.13}, 
 {"ZAF", "Africa", "South Africa", "2020-05-21", 18003., 803., 339., 27., 
  303.547, 13.539, 5.716, 0.455, 525433., 19572., 8.859, 0.33, 17488., 0.295, 
  "people tested", 84.26, 5.930869*^7, 46.754, 27.3, 5.344, 3.053, 12294.876, 
  18.9, 200.38, 5.52, 8.1, 33.2, 43.993, 2.32, 64.13}, 
 {"ZAF", "Africa", "South Africa", "2020-05-22", 19137., 1134., 369., 30., 
  322.668, 19.12, 6.222, 0.506, 543032., 17599., 9.156, 0.297, 17354., 0.293, 
  "people tested", 84.26, 5.930869*^7, 46.754, 27.3, 5.344, 3.053, 12294.876, 
  18.9, 200.38, 5.52, 8.1, 33.2, 43.993, 2.32, 64.13}, 
 {"ZAF", "Africa", "South Africa", "2020-05-23", 20125., 988., 397., 28., 
  339.326, 16.659, 6.694, 0.472, 564370., 21338., 9.516, 0.36, 17830., 0.301, 
  "people tested", 84.26, 5.930869*^7, 46.754, 27.3, 5.344, 3.053, 12294.876, 
  18.9, 200.38, 5.52, 8.1, 33.2, 43.993, 2.32, 64.13}, 
 {"ZAF", "Africa", "South Africa", "2020-05-24", 21343., 1218., 407., 10., 
  359.863, 20.537, 6.862, 0.169, 583855., 19485., 9.844, 0.329, 17569., 
  0.296, "people tested", 84.26, 5.930869*^7, 46.754, 27.3, 5.344, 3.053, 
  12294.876, 18.9, 200.38, 5.52, 8.1, 33.2, 43.993, 2.32, 64.13}, 
 {"ZAF", "Africa", "South Africa", "2020-05-25", 22583., 1240., 429., 22., 
  380.771, 20.908, 7.233, 0.371, 596777., 12922., 10.062, 0.218, 17387., 
  0.293, "people tested", 84.26, 5.930869*^7, 46.754, 27.3, 5.344, 3.053, 
  12294.876, 18.9, 200.38, 5.52, 8.1, 33.2, 43.993, 2.32, 64.13}, 
 {"ZAF", "Africa", "South Africa", "2020-05-26", 23615., 1032., 481., 52., 
  398.171, 17.4, 8.11, 0.877, 605991., 9214., 10.218, 0.155, 16769., 0.283, 
  "people tested", 84.26, 5.930869*^7, 46.754, 27.3, 5.344, 3.053, 12294.876, 
  18.9, 200.38, 5.52, 8.1, 33.2, 43.993, 2.32, 64.13}, 
 {"ZAF", "Africa", "South Africa", "2020-05-27", 24264., 649., 524., 43., 
  409.114, 10.943, 8.835, 0.725, 634996., 29005., 10.707, 0.489, 18448., 
  0.311, "people tested", 84.26, 5.930869*^7, 46.754, 27.3, 5.344, 3.053, 
  12294.876, 18.9, 200.38, 5.52, 8.1, 33.2, 43.993, 2.32, 64.13}, 
 {"ZAF", "Africa", "South Africa", "2020-05-28", 25937., 1673., 552., 28., 
  437.322, 28.208, 9.307, 0.472, 655723., 20727., 11.056, 0.349, 18613., 
  0.314, "people tested", 84.26, 5.930869*^7, 46.754, 27.3, 5.344, 3.053, 
  12294.876, 18.9, 200.38, 5.52, 8.1, 33.2, 43.993, 2.32, 64.13}, 
 {"ZAF", "Africa", "South Africa", "2020-05-29", 27403., 1466., 577., 25., 
  462.04, 24.718, 9.729, 0.422, 680175., 24452., 11.468, 0.412, 19592., 0.33, 
  "people tested", 84.26, 5.930869*^7, 46.754, 27.3, 5.344, 3.053, 12294.876, 
  18.9, 200.38, 5.52, 8.1, 33.2, 43.993, 2.32, 64.13}, 
 {"ZAF", "Africa", "South Africa", "2020-05-30", 29240., 1837., 611., 34., 
  493.014, 30.974, 10.302, 0.573, 701883., 21708., 11.834, 0.366, 19645., 
  0.331, "people tested", 84.26, 5.930869*^7, 46.754, 27.3, 5.344, 3.053, 
  12294.876, 18.9, 200.38, 5.52, 8.1, 33.2, 43.993, 2.32, 64.13}, 
 {"ZAF", "Africa", "South Africa", "2020-05-31", 30967., 1727., 643., 32., 
  522.133, 29.119, 10.842, 0.54, 725125., 23242., 12.226, 0.392, 20181., 
  0.34, "people tested", 84.26, 5.930869*^7, 46.754, 27.3, 5.344, 3.053, 
  12294.876, 18.9, 200.38, 5.52, 8.1, 33.2, 43.993, 2.32, 64.13}, 
 {"ZAF", "Africa", "South Africa", "2020-06-01", 32683., 1716., 683., 40., 
  551.066, 28.933, 11.516, 0.674, 742742., 17617., 12.523, 0.297, 20852., 
  0.352, "people tested", 80.56, 5.930869*^7, 46.754, 27.3, 5.344, 3.053, 
  12294.876, 18.9, 200.38, 5.52, 8.1, 33.2, 43.993, 2.32, 64.13}, 
 {"ZAF", "Africa", "South Africa", "2020-06-02", 34357., 1674., 705., 22., 
  579.291, 28.225, 11.887, 0.371, 761534., 18792., 12.84, 0.317, 22220., 
  0.375, "people tested", 80.56, 5.930869*^7, 46.754, 27.3, 5.344, 3.053, 
  12294.876, 18.9, 200.38, 5.52, 8.1, 33.2, 43.993, 2.32, 64.13}, 
 {"ZAF", "Africa", "South Africa", "2020-06-03", 35812., 1455., 755., 50., 
  603.824, 24.533, 12.73, 0.843, 785979., 24445., 13.252, 0.412, 21569., 
  0.364, "people tested", 80.56, 5.930869*^7, 46.754, 27.3, 5.344, 3.053, 
  12294.876, 18.9, 200.38, 5.52, 8.1, 33.2, 43.993, 2.32, 64.13}, 
 {"ZAF", "Africa", "South Africa", "2020-06-04", 37525., 1713., 792., 37., 
  632.707, 28.883, 13.354, 0.624, 820675., 34696., 13.837, 0.585, 23565., 
  0.397, "people tested", 80.56, 5.930869*^7, 46.754, 27.3, 5.344, 3.053, 
  12294.876, 18.9, 200.38, 5.52, 8.1, 33.2, 43.993, 2.32, 64.13}, 
 {"ZAF", "Africa", "South Africa", "2020-06-05", 40792., 3267., 848., 56., 
  687.791, 55.085, 14.298, 0.944, 850871., 30196., 14.346, 0.509, 24385., 
  0.411, "people tested", 80.56, 5.930869*^7, 46.754, 27.3, 5.344, 3.053, 
  12294.876, 18.9, 200.38, 5.52, 8.1, 33.2, 43.993, 2.32, 64.13}, 
 {"ZAF", "Africa", "South Africa", "2020-06-06", 43434., 2642., 908., 60., 
  732.338, 44.547, 15.31, 1.012, 891668., 40797., 15.034, 0.688, 27112., 
  0.457, "people tested", 80.56, 5.930869*^7, 46.754, 27.3, 5.344, 3.053, 
  12294.876, 18.9, 200.38, 5.52, 8.1, 33.2, 43.993, 2.32, 64.13}, 
 {"ZAF", "Africa", "South Africa", "2020-06-07", 45973., 2539., 952., 44., 
  775.148, 42.81, 16.052, 0.742, 920064., 28396., 15.513, 0.479, 27848., 
  0.47, "people tested", 80.56, 5.930869*^7, 46.754, 27.3, 5.344, 3.053, 
  12294.876, 18.9, 200.38, 5.52, 8.1, 33.2, 43.993, 2.32, 64.13}, 
 {"ZAF", "Africa", "South Africa", "2020-06-08", 48285., 2312., 998., 46., 
  814.13, 38.982, 16.827, 0.776, 943059., 22995., 15.901, 0.388, 28617., 
  0.483, "people tested", 76.85, 5.930869*^7, 46.754, 27.3, 5.344, 3.053, 
  12294.876, 18.9, 200.38, 5.52, 8.1, 33.2, 43.993, 2.32, 64.13}, 
 {"ZAF", "Africa", "South Africa", "2020-06-09", 50879., 2594., 1080., 82., 
  857.868, 43.737, 18.21, 1.383, 968070., 25011., 16.323, 0.422, 29505., 
  0.497, "people tested", 76.85, 5.930869*^7, 46.754, 27.3, 5.344, 3.053, 
  12294.876, 18.9, 200.38, 5.52, 8.1, 33.2, 43.993, 2.32, 64.13}, 
 {"ZAF", "Africa", "South Africa", "2020-06-10", 52991., 2112., 1162., 82., 
  893.478, 35.61, 19.592, 1.383, 998400., 30330., 16.834, 0.511, 30346., 
  0.512, "people tested", 76.85, 5.930869*^7, 46.754, 27.3, 5.344, 3.053, 
  12294.876, 18.9, 200.38, 5.52, 8.1, 33.2, 43.993, 2.32, 64.13}, 
 {"ZAF", "Africa", "South Africa", "2020-06-11", 55421., 2430., 1210., 48., 
  934.45, 40.972, 20.402, 0.809, 1.028399*^6, 29999., 17.34, 0.506, 29675., 
  0.5, "people tested", 76.85, 5.930869*^7, 46.754, 27.3, 5.344, 3.053, 
  12294.876, 18.9, 200.38, 5.52, 8.1, 33.2, 43.993, 2.32, 64.13}, 
 {"ZAF", "Africa", "South Africa", "2020-06-12", 58568., 3147., 1289., 79., 
  987.511, 53.061, 21.734, 1.332, 1.060425*^6, 32026., 17.88, 0.54, 29936., 
  0.505, "people tested", 76.85, 5.930869*^7, 46.754, 27.3, 5.344, 3.053, 
  12294.876, 18.9, 200.38, 5.52, 8.1, 33.2, 43.993, 2.32, 64.13}, 
 {"ZAF", "Africa", "South Africa", "2020-06-13", 61927., 3359., 1354., 65., 
  1044.147, 56.636, 22.83, 1.096, 1.087887*^6, 27462., 18.343, 0.463, 28031., 
  0.473, "people tested", 76.85, 5.930869*^7, 46.754, 27.3, 5.344, 3.053, 
  12294.876, 18.9, 200.38, 5.52, 8.1, 33.2, 43.993, 2.32, 64.13}, 
 {"ZAF", "Africa", "South Africa", "2020-06-14", 65736., 3809., 1423., 69., 
  1108.37, 64.223, 23.993, 1.163, 1.121958*^6, 34071., 18.917, 0.574, 28842., 
  0.486, "people tested", 76.85, 5.930869*^7, 46.754, 27.3, 5.344, 3.053, 
  12294.876, 18.9, 200.38, 5.52, 8.1, 33.2, 43.993, 2.32, 64.13}, 
 {"ZAF", "Africa", "South Africa", "2020-06-15", 70038., 4302., 1480., 57., 
  1180.906, 72.536, 24.954, 0.961, 1.148933*^6, 26975., 19.372, 0.455, 
  29411., 0.496, "people tested", 76.85, 5.930869*^7, 46.754, 27.3, 5.344, 
  3.053, 12294.876, 18.9, 200.38, 5.52, 8.1, 33.2, 43.993, 2.32, 64.13}, 
 {"ZAF", "Africa", "South Africa", "2020-06-16", 73533., 3495., 1568., 88., 
  1239.835, 58.929, 26.438, 1.484, 1.172513*^6, 23580., 19.77, 0.398, 29206., 
  0.492, "people tested", 76.85, 5.930869*^7, 46.754, 27.3, 5.344, 3.053, 
  12294.876, 18.9, 200.38, 5.52, 8.1, 33.2, 43.993, 2.32, 64.13}, 
 {"ZAF", "Africa", "South Africa", "2020-06-17", 76334., 2801., 1625., 57., 
  1287.063, 47.227, 27.399, 0.961, 1.20736*^6, 34847., 20.357, 0.588, 29851., 
  0.503, "people tested", 76.85, 5.930869*^7, 46.754, 27.3, 5.344, 3.053, 
  12294.876, 18.9, 200.38, 5.52, 8.1, 33.2, 43.993, 2.32, 64.13}, 
 {"ZAF", "Africa", "South Africa", "2020-06-18", 80412., 4078., 1674., 49., 
  1355.822, 68.759, 28.225, 0.826, 1.228098*^6, 20738., 20.707, 0.35, 28528., 
  0.481, "people tested", 76.85, 5.930869*^7, 46.754, 27.3, 5.344, 3.053, 
  12294.876, 18.9, 200.38, 5.52, 8.1, 33.2, 43.993, 2.32, 64.13}, 
 {"ZAF", "Africa", "South Africa", "2020-06-19", 83890., 3478., 1737., 63., 
  1414.464, 58.642, 29.287, 1.062, 1.260434*^6, 32336., 21.252, 0.545, 
  28573., 0.482, "people tested", 76.85, 5.930869*^7, 46.754, 27.3, 5.344, 
  3.053, 12294.876, 18.9, 200.38, 5.52, 8.1, 33.2, 43.993, 2.32, 64.13}, 
 {"ZAF", "Africa", "South Africa", "2020-06-20", 87715., 3825., 1831., 94., 
  1478.957, 64.493, 30.872, 1.585, 1.293608*^6, 33174., 21.811, 0.559, 
  29389., 0.496, "people tested", 76.85, 5.930869*^7, 46.754, 27.3, 5.344, 
  3.053, 12294.876, 18.9, 200.38, 5.52, 8.1, 33.2, 43.993, 2.32, 64.13}, 
 {"ZAF", "Africa", "South Africa", "2020-06-21", 92681., 4966., 1877., 46., 
  1562.688, 83.731, 31.648, 0.776, 1.32806*^6, 34452., 22.392, 0.581, 29443., 
  0.496, "people tested", 76.85, 5.930869*^7, 46.754, 27.3, 5.344, 3.053, 
  12294.876, 18.9, 200.38, 5.52, 8.1, 33.2, 43.993, 2.32, 64.13}, 
 {"ZAF", "Africa", "South Africa", "2020-06-22", 97302., 4621., 1930., 53., 
  1640.603, 77.914, 32.542, 0.894, 1.353176*^6, 25116., 22.816, 0.423, 
  29178., 0.492, "people tested", 76.85, 5.930869*^7, 46.754, 27.3, 5.344, 
  3.053, 12294.876, 18.9, 200.38, 5.52, 8.1, 33.2, 43.993, 2.32, 64.13}, 
 {"ZAF", "Africa", "South Africa", "2020-06-23", 101590., 4288., 1991., 61., 
  1712.902, 72.3, 33.57, 1.029, 1.382772*^6, 29596., 23.315, 0.499, 30037., 
  0.506, "people tested", 76.85, 5.930869*^7, 46.754, 27.3, 5.344, 3.053, 
  12294.876, 18.9, 200.38, 5.52, 8.1, 33.2, 43.993, 2.32, 64.13}, 
 {"ZAF", "Africa", "South Africa", "2020-06-24", 106108., 4518., 2102., 111., 
  1789.08, 76.178, 35.442, 1.872, 1.416894*^6, 34122., 23.89, 0.575, 29933., 
  0.505, "people tested", 76.85, 5.930869*^7, 46.754, 27.3, 5.344, 3.053, 
  12294.876, 18.9, 200.38, 5.52, 8.1, 33.2, 43.993, 2.32, 64.13}, 
 {"ZAF", "Africa", "South Africa", "2020-06-25", 111796., 5688., 2205., 103., 
  1884.985, 95.905, 37.178, 1.737, 1.460012*^6, 43118., 24.617, 0.727, 
  33131., 0.559, "people tested", 76.85, 5.930869*^7, 46.754, 27.3, 5.344, 
  3.053, 12294.876, 18.9, 200.38, 5.52, 8.1, 33.2, 43.993, 2.32, 64.13}, 
 {"ZAF", "Africa", "South Africa", "2020-06-26", 118375., 6579., 2292., 87., 
  1995.913, 110.928, 38.645, 1.467, 1.493104*^6, 33092., 25.175, 0.558, 
  33239., 0.56, "people tested", 76.85, 5.930869*^7, 46.754, 27.3, 5.344, 
  3.053, 12294.876, 18.9, 200.38, 5.52, 8.1, 33.2, 43.993, 2.32, 64.13}, 
 {"ZAF", "Africa", "South Africa", "2020-06-27", 124590., 6215., 2340., 48., 
  2100.704, 104.791, 39.455, 0.809, 1.529009*^6, 35905., 25.781, 0.605, 
  33629., 0.567, "people tested", 76.85, 5.930869*^7, 46.754, 27.3, 5.344, 
  3.053, 12294.876, 18.9, 200.38, 5.52, 8.1, 33.2, 43.993, 2.32, 64.13}, 
 {"ZAF", "Africa", "South Africa", "2020-06-28", 131800., 7210., 2413., 73., 
  2222.271, 121.567, 40.685, 1.231, 1.567084*^6, 38075., 26.423, 0.642, 
  34146., 0.576, "people tested", 76.85, 5.930869*^7, 46.754, 27.3, 5.344, 
  3.053, 12294.876, 18.9, 200.38, 5.52, 8.1, 33.2, 43.993, 2.32, 64.13}, 
 {"ZAF", "Africa", "South Africa", "2020-06-29", 138134., 6334., 2456., 43., 
  2329.068, 106.797, 41.41, 0.725, 1.596995*^6, 29911., 26.927, 0.504, 
  34831., 0.587, "people tested", 76.85, 5.930869*^7, 46.754, 27.3, 5.344, 
  3.053, 12294.876, 18.9, 200.38, 5.52, 8.1, 33.2, 43.993, 2.32, 64.13}, 
 {"ZAF", "Africa", "South Africa", "2020-06-30", 144264., 6130., 2529., 73., 
  2432.426, 103.358, 42.641, 1.231, 1.630008*^6, 33013., 27.483, 0.557, 
  35319., 0.596, "people tested", 76.85, 5.930869*^7, 46.754, 27.3, 5.344, 
  3.053, 12294.876, 18.9, 200.38, 5.52, 8.1, 33.2, 43.993, 2.32, 64.13}, 
 {"ZAF", "Africa", "South Africa", "2020-07-01", 151209., 6945., 2657., 128., 
  2549.525, 117.099, 44.8, 2.158, 1.666939*^6, 36931., 28.106, 0.623, 35721., 
  0.602, "people tested", "", 5.930869*^7, 46.754, 27.3, 5.344, 3.053, 
  12294.876, 18.9, 200.38, 5.52, 8.1, 33.2, 43.993, 2.32, 64.13}, 
 {"ZAF", "Africa", "South Africa", "2020-07-02", 159333., 8124., 2749., 92., 
  2686.503, 136.978, 46.351, 1.551, 1.706127*^6, 39188., 28.767, 0.661, 
  35159., 0.593, "people tested", "", 5.930869*^7, 46.754, 27.3, 5.344, 
  3.053, 12294.876, 18.9, 200.38, 5.52, 8.1, 33.2, 43.993, 2.32, 64.13}, 
 {"ZAF", "Africa", "South Africa", "2020-07-03", 168061., 8728., 2844., 95., 
  2833.666, 147.162, 47.953, 1.602, 1.745153*^6, 39026., 29.425, 0.658, 
  36007., 0.607, "people tested", "", 5.930869*^7, 46.754, 27.3, 5.344, 
  3.053, 12294.876, 18.9, 200.38, 5.52, 8.1, 33.2, 43.993, 2.32, 64.13}, 
 {"ZAF", "Africa", "South Africa", "2020-07-04", 177124., 9063., 2952., 108., 
  2986.476, 152.811, 49.773, 1.821, 1.792078*^6, 46925., 30.216, 0.791, 
  37581., 0.634, "people tested", "", 5.930869*^7, 46.754, 27.3, 5.344, 
  3.053, 12294.876, 18.9, 200.38, 5.52, 8.1, 33.2, 43.993, 2.32, 64.13}, 
 {"ZAF", "Africa", "South Africa", "2020-07-05", 187977., 10853., 3026., 74., 
  3169.468, 182.992, 51.021, 1.248, 1.830161*^6, 38083., 30.858, 0.642, 
  37582., 0.634, "people tested", "", 5.930869*^7, 46.754, 27.3, 5.344, 
  3.053, 12294.876, 18.9, 200.38, 5.52, 8.1, 33.2, 43.993, 2.32, 64.13}, 
 {"ZAF", "Africa", "South Africa", "2020-07-06", 196750., 8773., 3199., 173., 
  3317.389, 147.921, 53.938, 2.917, 1.864111*^6, 33950., 31.431, 0.572, 
  38159., 0.643, "people tested", "", 5.930869*^7, 46.754, 27.3, 5.344, 
  3.053, 12294.876, 18.9, 200.38, 5.52, 8.1, 33.2, 43.993, 2.32, 64.13}, 
 {"ZAF", "Africa", "South Africa", "2020-07-07", 205721., 8971., 3310., 111., 
  3468.649, 151.259, 55.81, 1.872, "", "", "", "", "", "", "", "", 
  5.930869*^7, 46.754, 27.3, 5.344, 3.053, 12294.876, 18.9, 200.38, 5.52, 
  8.1, 33.2, 43.993, 2.32, 64.13}, {"ZAF", "Africa", "South Africa", 
  "2020-07-08", 215855., 10134., 3502., 192., 3639.517, 170.869, 59.047, 
  3.237, "", "", "", "", "", "", "", "", 5.930869*^7, 46.754, 27.3, 5.344, 
  3.053, 12294.876, 18.9, 200.38, 5.52, 8.1, 33.2, 43.993, 2.32, 64.13}, 
 {"KOR", "Asia", "South Korea", "2019-12-31", 0., 0., 0., 0., 0., 0., 0., 0., 
  "", "", "", "", "", "", "", "", 5.1269183*^7, 527.967, 43.4, 13.914, 8.622, 
  35938.374, 0.2, 85.998, 6.8, 6.2, 40.9, "", 12.27, 83.03}, 
 {"KOR", "Asia", "South Korea", "2020-01-01", 0., 0., 0., 0., 0., 0., 0., 0., 
  "", "", "", "", "", "", "", 0., 5.1269183*^7, 527.967, 43.4, 13.914, 8.622, 
  35938.374, 0.2, 85.998, 6.8, 6.2, 40.9, "", 12.27, 83.03}, 
 {"KOR", "Asia", "South Korea", "2020-01-02", 0., 0., 0., 0., 0., 0., 0., 0., 
  "", "", "", "", "", "", "", 0., 5.1269183*^7, 527.967, 43.4, 13.914, 8.622, 
  35938.374, 0.2, 85.998, 6.8, 6.2, 40.9, "", 12.27, 83.03}, 
 {"KOR", "Asia", "South Korea", "2020-01-03", 0., 0., 0., 0., 0., 0., 0., 0., 
  "", "", "", "", "", "", "", 0., 5.1269183*^7, 527.967, 43.4, 13.914, 8.622, 
  35938.374, 0.2, 85.998, 6.8, 6.2, 40.9, "", 12.27, 83.03}, 
 {"KOR", "Asia", "South Korea", "2020-01-04", 0., 0., 0., 0., 0., 0., 0., 0., 
  "", "", "", "", "", "", "", 0., 5.1269183*^7, 527.967, 43.4, 13.914, 8.622, 
  35938.374, 0.2, 85.998, 6.8, 6.2, 40.9, "", 12.27, 83.03}, 
 {"KOR", "Asia", "South Korea", "2020-01-05", 0., 0., 0., 0., 0., 0., 0., 0., 
  "", "", "", "", "", "", "", 0., 5.1269183*^7, 527.967, 43.4, 13.914, 8.622, 
  35938.374, 0.2, 85.998, 6.8, 6.2, 40.9, "", 12.27, 83.03}, 
 {"KOR", "Asia", "South Korea", "2020-01-06", 0., 0., 0., 0., 0., 0., 0., 0., 
  "", "", "", "", "", "", "", 0., 5.1269183*^7, 527.967, 43.4, 13.914, 8.622, 
  35938.374, 0.2, 85.998, 6.8, 6.2, 40.9, "", 12.27, 83.03}, 
 {"KOR", "Asia", "South Korea", "2020-01-07", 0., 0., 0., 0., 0., 0., 0., 0., 
  "", "", "", "", "", "", "", 0., 5.1269183*^7, 527.967, 43.4, 13.914, 8.622, 
  35938.374, 0.2, 85.998, 6.8, 6.2, 40.9, "", 12.27, 83.03}, 
 {"KOR", "Asia", "South Korea", "2020-01-08", 0., 0., 0., 0., 0., 0., 0., 0., 
  "", "", "", "", "", "", "", 0., 5.1269183*^7, 527.967, 43.4, 13.914, 8.622, 
  35938.374, 0.2, 85.998, 6.8, 6.2, 40.9, "", 12.27, 83.03}, 
 {"KOR", "Asia", "South Korea", "2020-01-09", 0., 0., 0., 0., 0., 0., 0., 0., 
  "", "", "", "", "", "", "", 0., 5.1269183*^7, 527.967, 43.4, 13.914, 8.622, 
  35938.374, 0.2, 85.998, 6.8, 6.2, 40.9, "", 12.27, 83.03}, 
 {"KOR", "Asia", "South Korea", "2020-01-10", 0., 0., 0., 0., 0., 0., 0., 0., 
  "", "", "", "", "", "", "", 0., 5.1269183*^7, 527.967, 43.4, 13.914, 8.622, 
  35938.374, 0.2, 85.998, 6.8, 6.2, 40.9, "", 12.27, 83.03}, 
 {"KOR", "Asia", "South Korea", "2020-01-11", 0., 0., 0., 0., 0., 0., 0., 0., 
  "", "", "", "", "", "", "", 0., 5.1269183*^7, 527.967, 43.4, 13.914, 8.622, 
  35938.374, 0.2, 85.998, 6.8, 6.2, 40.9, "", 12.27, 83.03}, 
 {"KOR", "Asia", "South Korea", "2020-01-12", 0., 0., 0., 0., 0., 0., 0., 0., 
  "", "", "", "", "", "", "", 0., 5.1269183*^7, 527.967, 43.4, 13.914, 8.622, 
  35938.374, 0.2, 85.998, 6.8, 6.2, 40.9, "", 12.27, 83.03}, 
 {"KOR", "Asia", "South Korea", "2020-01-13", 0., 0., 0., 0., 0., 0., 0., 0., 
  "", "", "", "", "", "", "", 0., 5.1269183*^7, 527.967, 43.4, 13.914, 8.622, 
  35938.374, 0.2, 85.998, 6.8, 6.2, 40.9, "", 12.27, 83.03}, 
 {"KOR", "Asia", "South Korea", "2020-01-14", 0., 0., 0., 0., 0., 0., 0., 0., 
  "", "", "", "", "", "", "", 0., 5.1269183*^7, 527.967, 43.4, 13.914, 8.622, 
  35938.374, 0.2, 85.998, 6.8, 6.2, 40.9, "", 12.27, 83.03}, 
 {"KOR", "Asia", "South Korea", "2020-01-15", 0., 0., 0., 0., 0., 0., 0., 0., 
  "", "", "", "", "", "", "", 0., 5.1269183*^7, 527.967, 43.4, 13.914, 8.622, 
  35938.374, 0.2, 85.998, 6.8, 6.2, 40.9, "", 12.27, 83.03}, 
 {"KOR", "Asia", "South Korea", "2020-01-16", 0., 0., 0., 0., 0., 0., 0., 0., 
  "", "", "", "", "", "", "", 0., 5.1269183*^7, 527.967, 43.4, 13.914, 8.622, 
  35938.374, 0.2, 85.998, 6.8, 6.2, 40.9, "", 12.27, 83.03}, 
 {"KOR", "Asia", "South Korea", "2020-01-17", 0., 0., 0., 0., 0., 0., 0., 0., 
  "", "", "", "", "", "", "", 0., 5.1269183*^7, 527.967, 43.4, 13.914, 8.622, 
  35938.374, 0.2, 85.998, 6.8, 6.2, 40.9, "", 12.27, 83.03}, 
 {"KOR", "Asia", "South Korea", "2020-01-18", 0., 0., 0., 0., 0., 0., 0., 0., 
  "", "", "", "", "", "", "", 0., 5.1269183*^7, 527.967, 43.4, 13.914, 8.622, 
  35938.374, 0.2, 85.998, 6.8, 6.2, 40.9, "", 12.27, 83.03}, 
 {"KOR", "Asia", "South Korea", "2020-01-19", 0., 0., 0., 0., 0., 0., 0., 0., 
  "", "", "", "", "", "", "", 0., 5.1269183*^7, 527.967, 43.4, 13.914, 8.622, 
  35938.374, 0.2, 85.998, 6.8, 6.2, 40.9, "", 12.27, 83.03}, 
 {"KOR", "Asia", "South Korea", "2020-01-20", 1., 1., 0., 0., 0.02, 0.02, 0., 
  0., "", "", "", "", "", "", "", 0., 5.1269183*^7, 527.967, 43.4, 13.914, 
  8.622, 35938.374, 0.2, 85.998, 6.8, 6.2, 40.9, "", 12.27, 83.03}, 
 {"KOR", "Asia", "South Korea", "2020-01-21", 1., 0., 0., 0., 0.02, 0., 0., 
  0., 11., "", 0., "", "", "", "people tested", 0., 5.1269183*^7, 527.967, 
  43.4, 13.914, 8.622, 35938.374, 0.2, 85.998, 6.8, 6.2, 40.9, "", 12.27, 
  83.03}, {"KOR", "Asia", "South Korea", "2020-01-22", 1., 0., 0., 0., 0.02, 
  0., 0., 0., 16., 5., 0., 0., "", "", "people tested", 0., 5.1269183*^7, 
  527.967, 43.4, 13.914, 8.622, 35938.374, 0.2, 85.998, 6.8, 6.2, 40.9, "", 
  12.27, 83.03}, {"KOR", "Asia", "South Korea", "2020-01-23", 1., 0., 0., 0., 
  0.02, 0., 0., 0., "", "", "", "", "", "", "people tested", 0., 
  5.1269183*^7, 527.967, 43.4, 13.914, 8.622, 35938.374, 0.2, 85.998, 6.8, 
  6.2, 40.9, "", 12.27, 83.03}, {"KOR", "Asia", "South Korea", "2020-01-24", 
  2., 1., 0., 0., 0.039, 0.02, 0., 0., 25., "", 0., "", "", "", 
  "people tested", 0., 5.1269183*^7, 527.967, 43.4, 13.914, 8.622, 35938.374, 
  0.2, 85.998, 6.8, 6.2, 40.9, "", 12.27, 83.03}, 
 {"KOR", "Asia", "South Korea", "2020-01-25", 2., 0., 0., 0., 0.039, 0., 0., 
  0., "", "", "", "", "", "", "people tested", 0., 5.1269183*^7, 527.967, 
  43.4, 13.914, 8.622, 35938.374, 0.2, 85.998, 6.8, 6.2, 40.9, "", 12.27, 
  83.03}, {"KOR", "Asia", "South Korea", "2020-01-26", 3., 1., 0., 0., 0.059, 
  0.02, 0., 0., 48., "", 0.001, "", "", "", "people tested", 0., 
  5.1269183*^7, 527.967, 43.4, 13.914, 8.622, 35938.374, 0.2, 85.998, 6.8, 
  6.2, 40.9, "", 12.27, 83.03}, {"KOR", "Asia", "South Korea", "2020-01-27", 
  4., 1., 0., 0., 0.078, 0.02, 0., 0., 57., 9., 0.001, 0., "", "", 
  "people tested", 0., 5.1269183*^7, 527.967, 43.4, 13.914, 8.622, 35938.374, 
  0.2, 85.998, 6.8, 6.2, 40.9, "", 12.27, 83.03}, 
 {"KOR", "Asia", "South Korea", "2020-01-28", 4., 0., 0., 0., 0.078, 0., 0., 
  0., 187., 130., 0.004, 0.003, 25., 0., "people tested", 0., 5.1269183*^7, 
  527.967, 43.4, 13.914, 8.622, 35938.374, 0.2, 85.998, 6.8, 6.2, 40.9, "", 
  12.27, 83.03}, {"KOR", "Asia", "South Korea", "2020-01-29", 4., 0., 0., 0., 
  0.078, 0., 0., 0., "", "", "", "", 28., 0.001, "people tested", 0., 
  5.1269183*^7, 527.967, 43.4, 13.914, 8.622, 35938.374, 0.2, 85.998, 6.8, 
  6.2, 40.9, "", 12.27, 83.03}, {"KOR", "Asia", "South Korea", "2020-01-30", 
  4., 0., 0., 0., 0.078, 0., 0., 0., 244., "", 0.005, "", 32., 0.001, 
  "people tested", 0., 5.1269183*^7, 527.967, 43.4, 13.914, 8.622, 35938.374, 
  0.2, 85.998, 6.8, 6.2, 40.9, "", 12.27, 83.03}, 
 {"KOR", "Asia", "South Korea", "2020-01-31", 7., 3., 0., 0., 0.137, 0.059, 
  0., 0., "", "", "", "", 40., 0.001, "people tested", 2.78, 5.1269183*^7, 
  527.967, 43.4, 13.914, 8.622, 35938.374, 0.2, 85.998, 6.8, 6.2, 40.9, "", 
  12.27, 83.03}, {"KOR", "Asia", "South Korea", "2020-02-01", 12., 5., 0., 
  0., 0.234, 0.098, 0., 0., 371., "", 0.007, "", 48., 0.001, "people tested", 
  13.89, 5.1269183*^7, 527.967, 43.4, 13.914, 8.622, 35938.374, 0.2, 85.998, 
  6.8, 6.2, 40.9, "", 12.27, 83.03}, {"KOR", "Asia", "South Korea", 
  "2020-02-02", 15., 3., 0., 0., 0.293, 0.059, 0., 0., 429., 58., 0.008, 
  0.001, 54., 0.001, "people tested", 13.89, 5.1269183*^7, 527.967, 43.4, 
  13.914, 8.622, 35938.374, 0.2, 85.998, 6.8, 6.2, 40.9, "", 12.27, 83.03}, 
 {"KOR", "Asia", "South Korea", "2020-02-03", 15., 0., 0., 0., 0.293, 0., 0., 
  0., "", "", "", "", 66., 0.001, "people tested", 19.44, 5.1269183*^7, 
  527.967, 43.4, 13.914, 8.622, 35938.374, 0.2, 85.998, 6.8, 6.2, 40.9, "", 
  12.27, 83.03}, {"KOR", "Asia", "South Korea", "2020-02-04", 16., 1., 0., 
  0., 0.312, 0.02, 0., 0., 607., "", 0.012, "", 60., 0.001, "people tested", 
  27.78, 5.1269183*^7, 527.967, 43.4, 13.914, 8.622, 35938.374, 0.2, 85.998, 
  6.8, 6.2, 40.9, "", 12.27, 83.03}, {"KOR", "Asia", "South Korea", 
  "2020-02-05", 18., 2., 0., 0., 0.351, 0.039, 0., 0., 714., 107., 0.014, 
  0.002, 71., 0.001, "people tested", 27.78, 5.1269183*^7, 527.967, 43.4, 
  13.914, 8.622, 35938.374, 0.2, 85.998, 6.8, 6.2, 40.9, "", 12.27, 83.03}, 
 {"KOR", "Asia", "South Korea", "2020-02-06", 23., 5., 0., 0., 0.449, 0.098, 
  0., 0., 885., 171., 0.017, 0.003, 92., 0.002, "people tested", 31.48, 
  5.1269183*^7, 527.967, 43.4, 13.914, 8.622, 35938.374, 0.2, 85.998, 6.8, 
  6.2, 40.9, "", 12.27, 83.03}, {"KOR", "Asia", "South Korea", "2020-02-07", 
  24., 1., 0., 0., 0.468, 0.02, 0., 0., 1130., 245., 0.022, 0.005, 118., 
  0.002, "people tested", 31.48, 5.1269183*^7, 527.967, 43.4, 13.914, 8.622, 
  35938.374, 0.2, 85.998, 6.8, 6.2, 40.9, "", 12.27, 83.03}, 
 {"KOR", "Asia", "South Korea", "2020-02-08", 24., 0., 0., 0., 0.468, 0., 0., 
  0., 1701., 571., 0.033, 0.011, 190., 0.004, "people tested", 31.48, 
  5.1269183*^7, 527.967, 43.4, 13.914, 8.622, 35938.374, 0.2, 85.998, 6.8, 
  6.2, 40.9, "", 12.27, 83.03}, {"KOR", "Asia", "South Korea", "2020-02-09", 
  25., 1., 0., 0., 0.488, 0.02, 0., 0., 2340., 639., 0.046, 0.012, 273., 
  0.005, "people tested", 31.48, 5.1269183*^7, 527.967, 43.4, 13.914, 8.622, 
  35938.374, 0.2, 85.998, 6.8, 6.2, 40.9, "", 12.27, 83.03}, 
 {"KOR", "Asia", "South Korea", "2020-02-10", 27., 2., 0., 0., 0.527, 0.039, 
  0., 0., 2776., 436., 0.054, 0.009, 323., 0.006, "people tested", 31.48, 
  5.1269183*^7, 527.967, 43.4, 13.914, 8.622, 35938.374, 0.2, 85.998, 6.8, 
  6.2, 40.9, "", 12.27, 83.03}, {"KOR", "Asia", "South Korea", "2020-02-11", 
  28., 1., 0., 0., 0.546, 0.02, 0., 0., 3629., 853., 0.071, 0.017, 432., 
  0.008, "people tested", 31.48, 5.1269183*^7, 527.967, 43.4, 13.914, 8.622, 
  35938.374, 0.2, 85.998, 6.8, 6.2, 40.9, "", 12.27, 83.03}, 
 {"KOR", "Asia", "South Korea", "2020-02-12", 28., 0., 0., 0., 0.546, 0., 0., 
  0., 5074., 1445., 0.099, 0.028, 623., 0.012, "people tested", 31.48, 
  5.1269183*^7, 527.967, 43.4, 13.914, 8.622, 35938.374, 0.2, 85.998, 6.8, 
  6.2, 40.9, "", 12.27, 83.03}, {"KOR", "Asia", "South Korea", "2020-02-13", 
  28., 0., 0., 0., 0.546, 0., 0., 0., 5797., 723., 0.113, 0.014, 702., 0.014, 
  "people tested", 31.48, 5.1269183*^7, 527.967, 43.4, 13.914, 8.622, 
  35938.374, 0.2, 85.998, 6.8, 6.2, 40.9, "", 12.27, 83.03}, 
 {"KOR", "Asia", "South Korea", "2020-02-14", 28., 0., 0., 0., 0.546, 0., 0., 
  0., 6854., 1057., 0.134, 0.021, 818., 0.016, "people tested", 31.48, 
  5.1269183*^7, 527.967, 43.4, 13.914, 8.622, 35938.374, 0.2, 85.998, 6.8, 
  6.2, 40.9, "", 12.27, 83.03}, {"KOR", "Asia", "South Korea", "2020-02-15", 
  28., 0., 0., 0., 0.546, 0., 0., 0., 7519., 665., 0.147, 0.013, 831., 0.016, 
  "people tested", 31.48, 5.1269183*^7, 527.967, 43.4, 13.914, 8.622, 
  35938.374, 0.2, 85.998, 6.8, 6.2, 40.9, "", 12.27, 83.03}, 
 {"KOR", "Asia", "South Korea", "2020-02-16", 29., 1., 0., 0., 0.566, 0.02, 
  0., 0., 7919., 400., 0.154, 0.008, 797., 0.016, "people tested", 31.48, 
  5.1269183*^7, 527.967, 43.4, 13.914, 8.622, 35938.374, 0.2, 85.998, 6.8, 
  6.2, 40.9, "", 12.27, 83.03}, {"KOR", "Asia", "South Korea", "2020-02-17", 
  30., 1., 0., 0., 0.585, 0.02, 0., 0., 8171., 252., 0.159, 0.005, 771., 
  0.015, "people tested", 31.48, 5.1269183*^7, 527.967, 43.4, 13.914, 8.622, 
  35938.374, 0.2, 85.998, 6.8, 6.2, 40.9, "", 12.27, 83.03}, 
 {"KOR", "Asia", "South Korea", "2020-02-18", 31., 1., 0., 0., 0.605, 0.02, 
  0., 0., 9265., 1094., 0.181, 0.021, 805., 0.016, "people tested", 31.48, 
  5.1269183*^7, 527.967, 43.4, 13.914, 8.622, 35938.374, 0.2, 85.998, 6.8, 
  6.2, 40.9, "", 12.27, 83.03}, {"KOR", "Asia", "South Korea", "2020-02-19", 
  46., 15., 0., 0., 0.897, 0.293, 0., 0., 10411., 1146., 0.203, 0.022, 762., 
  0.015, "people tested", 31.48, 5.1269183*^7, 527.967, 43.4, 13.914, 8.622, 
  35938.374, 0.2, 85.998, 6.8, 6.2, 40.9, "", 12.27, 83.03}, 
 {"KOR", "Asia", "South Korea", "2020-02-20", 80., 34., 0., 0., 1.56, 0.663, 
  0., 0., 12161., 1750., 0.237, 0.034, 909., 0.018, "people tested", 31.48, 
  5.1269183*^7, 527.967, 43.4, 13.914, 8.622, 35938.374, 0.2, 85.998, 6.8, 
  6.2, 40.9, "", 12.27, 83.03}, {"KOR", "Asia", "South Korea", "2020-02-21", 
  155., 75., 1., 1., 3.023, 1.463, 0.02, 0.02, 14816., 2655., 0.289, 0.052, 
  1137., 0.022, "people tested", 45.37, 5.1269183*^7, 527.967, 43.4, 13.914, 
  8.622, 35938.374, 0.2, 85.998, 6.8, 6.2, 40.9, "", 12.27, 83.03}, 
 {"KOR", "Asia", "South Korea", "2020-02-22", 345., 190., 2., 1., 6.729, 
  3.706, 0.039, 0.02, 19621., 4805., 0.383, 0.094, 1729., 0.034, 
  "people tested", 45.37, 5.1269183*^7, 527.967, 43.4, 13.914, 8.622, 
  35938.374, 0.2, 85.998, 6.8, 6.2, 40.9, "", 12.27, 83.03}, 
 {"KOR", "Asia", "South Korea", "2020-02-23", 601., 256., 5., 3., 11.722, 
  4.993, 0.098, 0.059, 22633., 3012., 0.441, 0.059, 2102., 0.041, 
  "people tested", 50., 5.1269183*^7, 527.967, 43.4, 13.914, 8.622, 
  35938.374, 0.2, 85.998, 6.8, 6.2, 40.9, "", 12.27, 83.03}, 
 {"KOR", "Asia", "South Korea", "2020-02-24", 762., 161., 7., 2., 14.863, 
  3.14, 0.137, 0.039, 28615., 5982., 0.558, 0.117, 2921., 0.057, 
  "people tested", 55.56, 5.1269183*^7, 527.967, 43.4, 13.914, 8.622, 
  35938.374, 0.2, 85.998, 6.8, 6.2, 40.9, "", 12.27, 83.03}, 
 {"KOR", "Asia", "South Korea", "2020-02-25", 892., 130., 8., 1., 17.398, 
  2.536, 0.156, 0.02, 36716., 8101., 0.716, 0.158, 3922., 0.076, 
  "people tested", 55.56, 5.1269183*^7, 527.967, 43.4, 13.914, 8.622, 
  35938.374, 0.2, 85.998, 6.8, 6.2, 40.9, "", 12.27, 83.03}, 
 {"KOR", "Asia", "South Korea", "2020-02-26", 1146., 254., 11., 3., 22.353, 
  4.954, 0.215, 0.059, 46127., 9411., 0.9, 0.184, 5102., 0.1, 
  "people tested", 55.56, 5.1269183*^7, 527.967, 43.4, 13.914, 8.622, 
  35938.374, 0.2, 85.998, 6.8, 6.2, 40.9, "", 12.27, 83.03}, 
 {"KOR", "Asia", "South Korea", "2020-02-27", 1595., 449., 12., 1., 31.11, 
  8.758, 0.234, 0.02, 57990., 11863., 1.131, 0.231, 6547., 0.128, 
  "people tested", 55.56, 5.1269183*^7, 527.967, 43.4, 13.914, 8.622, 
  35938.374, 0.2, 85.998, 6.8, 6.2, 40.9, "", 12.27, 83.03}, 
 {"KOR", "Asia", "South Korea", "2020-02-28", 2022., 427., 13., 1., 39.439, 
  8.329, 0.254, 0.02, 70940., 12950., 1.384, 0.253, 8018., 0.156, 
  "people tested", 55.56, 5.1269183*^7, 527.967, 43.4, 13.914, 8.622, 
  35938.374, 0.2, 85.998, 6.8, 6.2, 40.9, "", 12.27, 83.03}, 
 {"KOR", "Asia", "South Korea", "2020-02-29", 2931., 909., 16., 3., 57.169, 
  17.73, 0.312, 0.059, 85693., 14753., 1.671, 0.288, 9439., 0.184, 
  "people tested", 55.56, 5.1269183*^7, 527.967, 43.4, 13.914, 8.622, 
  35938.374, 0.2, 85.998, 6.8, 6.2, 40.9, "", 12.27, 83.03}, 
 {"KOR", "Asia", "South Korea", "2020-03-01", 3526., 595., 17., 1., 68.774, 
  11.605, 0.332, 0.02, 96985., 11292., 1.892, 0.22, 10622., 0.207, 
  "people tested", 55.56, 5.1269183*^7, 527.967, 43.4, 13.914, 8.622, 
  35938.374, 0.2, 85.998, 6.8, 6.2, 40.9, "", 12.27, 83.03}, 
 {"KOR", "Asia", "South Korea", "2020-03-02", 4212., 686., 22., 5., 82.155, 
  13.38, 0.429, 0.098, 109591., 12606., 2.138, 0.246, 11568., 0.226, 
  "people tested", 55.56, 5.1269183*^7, 527.967, 43.4, 13.914, 8.622, 
  35938.374, 0.2, 85.998, 6.8, 6.2, 40.9, "", 12.27, 83.03}, 
 {"KOR", "Asia", "South Korea", "2020-03-03", 4812., 600., 28., 6., 93.858, 
  11.703, 0.546, 0.117, 125851., 16260., 2.455, 0.317, 12734., 0.248, 
  "people tested", 55.56, 5.1269183*^7, 527.967, 43.4, 13.914, 8.622, 
  35938.374, 0.2, 85.998, 6.8, 6.2, 40.9, "", 12.27, 83.03}, 
 {"KOR", "Asia", "South Korea", "2020-03-04", 5328., 516., 32., 4., 103.922, 
  10.065, 0.624, 0.078, 136707., 10856., 2.666, 0.212, 12940., 0.252, 
  "people tested", 55.56, 5.1269183*^7, 527.967, 43.4, 13.914, 8.622, 
  35938.374, 0.2, 85.998, 6.8, 6.2, 40.9, "", 12.27, 83.03}, 
 {"KOR", "Asia", "South Korea", "2020-03-05", 5766., 438., 35., 3., 112.465, 
  8.543, 0.683, 0.059, 146541., 9834., 2.858, 0.192, 12650., 0.247, 
  "people tested", 55.56, 5.1269183*^7, 527.967, 43.4, 13.914, 8.622, 
  35938.374, 0.2, 85.998, 6.8, 6.2, 40.9, "", 12.27, 83.03}, 
 {"KOR", "Asia", "South Korea", "2020-03-06", 6284., 518., 42., 7., 122.569, 
  10.104, 0.819, 0.137, 164740., 18199., 3.213, 0.355, 13400., 0.261, 
  "people tested", 55.56, 5.1269183*^7, 527.967, 43.4, 13.914, 8.622, 
  35938.374, 0.2, 85.998, 6.8, 6.2, 40.9, "", 12.27, 83.03}, 
 {"KOR", "Asia", "South Korea", "2020-03-07", 6767., 483., 44., 2., 131.99, 
  9.421, 0.858, 0.039, 178189., 13449., 3.476, 0.262, 13214., 0.258, 
  "people tested", 55.56, 5.1269183*^7, 527.967, 43.4, 13.914, 8.622, 
  35938.374, 0.2, 85.998, 6.8, 6.2, 40.9, "", 12.27, 83.03}, 
 {"KOR", "Asia", "South Korea", "2020-03-08", 7134., 367., 50., 6., 139.148, 
  7.158, 0.975, 0.117, 188518., 10329., 3.677, 0.201, 13076., 0.255, 
  "people tested", 55.56, 5.1269183*^7, 527.967, 43.4, 13.914, 8.622, 
  35938.374, 0.2, 85.998, 6.8, 6.2, 40.9, "", 12.27, 83.03}, 
 {"KOR", "Asia", "South Korea", "2020-03-09", 7382., 248., 51., 1., 143.985, 
  4.837, 0.995, 0.02, 196618., 8100., 3.835, 0.158, 12432., 0.242, 
  "people tested", 55.56, 5.1269183*^7, 527.967, 43.4, 13.914, 8.622, 
  35938.374, 0.2, 85.998, 6.8, 6.2, 40.9, "", 12.27, 83.03}, 
 {"KOR", "Asia", "South Korea", "2020-03-10", 7513., 131., 54., 3., 146.54, 
  2.555, 1.053, 0.059, 210144., 13526., 4.099, 0.264, 12042., 0.235, 
  "people tested", 55.56, 5.1269183*^7, 527.967, 43.4, 13.914, 8.622, 
  35938.374, 0.2, 85.998, 6.8, 6.2, 40.9, "", 12.27, 83.03}, 
 {"KOR", "Asia", "South Korea", "2020-03-11", 7755., 242., 60., 6., 151.26, 
  4.72, 1.17, 0.117, 222395., 12251., 4.338, 0.239, 12241., 0.239, 
  "people tested", 55.56, 5.1269183*^7, 527.967, 43.4, 13.914, 8.622, 
  35938.374, 0.2, 85.998, 6.8, 6.2, 40.9, "", 12.27, 83.03}, 
 {"KOR", "Asia", "South Korea", "2020-03-12", 7869., 114., 66., 6., 153.484, 
  2.224, 1.287, 0.117, "", "", "", "", 11430., 0.223, "people tested", 55.56, 
  5.1269183*^7, 527.967, 43.4, 13.914, 8.622, 35938.374, 0.2, 85.998, 6.8, 
  6.2, 40.9, "", 12.27, 83.03}, {"KOR", "Asia", "South Korea", "2020-03-13", 
  7979., 110., 67., 1., 155.63, 2.146, 1.307, 0.02, 230707., "", 4.5, "", 
  9424., 0.184, "people tested", 55.56, 5.1269183*^7, 527.967, 43.4, 13.914, 
  8.622, 35938.374, 0.2, 85.998, 6.8, 6.2, 40.9, "", 12.27, 83.03}, 
 {"KOR", "Asia", "South Korea", "2020-03-14", 8086., 107., 72., 5., 157.717, 
  2.087, 1.404, 0.098, "", "", "", "", 8875., 0.173, "people tested", 55.56, 
  5.1269183*^7, 527.967, 43.4, 13.914, 8.622, 35938.374, 0.2, 85.998, 6.8, 
  6.2, 40.9, "", 12.27, 83.03}, {"KOR", "Asia", "South Korea", "2020-03-15", 
  8162., 76., 75., 3., 159.199, 1.482, 1.463, 0.059, "", "", "", "", 8772., 
  0.171, "people tested", 55.56, 5.1269183*^7, 527.967, 43.4, 13.914, 8.622, 
  35938.374, 0.2, 85.998, 6.8, 6.2, 40.9, "", 12.27, 83.03}, 
 {"KOR", "Asia", "South Korea", "2020-03-16", 8236., 74., 75., 0., 160.642, 
  1.443, 1.463, 0., 259533., "", 5.062, "", 8988., 0.175, "people tested", 
  55.56, 5.1269183*^7, 527.967, 43.4, 13.914, 8.622, 35938.374, 0.2, 85.998, 
  6.8, 6.2, 40.9, "", 12.27, 83.03}, {"KOR", "Asia", "South Korea", 
  "2020-03-17", 8320., 84., 81., 6., 162.281, 1.638, 1.58, 0.117, "", "", "", 
  "", 8560., 0.167, "people tested", 55.56, 5.1269183*^7, 527.967, 43.4, 
  13.914, 8.622, 35938.374, 0.2, 85.998, 6.8, 6.2, 40.9, "", 12.27, 83.03}, 
 {"KOR", "Asia", "South Korea", "2020-03-18", 8413., 93., 86., 5., 164.095, 
  1.814, 1.677, 0.098, "", "", "", "", 8314., 0.162, "people tested", 55.56, 
  5.1269183*^7, 527.967, 43.4, 13.914, 8.622, 35938.374, 0.2, 85.998, 6.8, 
  6.2, 40.9, "", 12.27, 83.03}, {"KOR", "Asia", "South Korea", "2020-03-19", 
  8565., 152., 91., 5., 167.059, 2.965, 1.775, 0.098, 291120., "", 5.678, "", 
  9224., 0.18, "people tested", 55.56, 5.1269183*^7, 527.967, 43.4, 13.914, 
  8.622, 35938.374, 0.2, 85.998, 6.8, 6.2, 40.9, "", 12.27, 83.03}, 
 {"KOR", "Asia", "South Korea", "2020-03-20", 8652., 87., 100., 9., 168.756, 
  1.697, 1.95, 0.176, 301139., 10019., 5.874, 0.195, 10062., 0.196, 
  "people tested", 55.56, 5.1269183*^7, 527.967, 43.4, 13.914, 8.622, 
  35938.374, 0.2, 85.998, 6.8, 6.2, 40.9, "", 12.27, 83.03}, 
 {"KOR", "Asia", "South Korea", "2020-03-21", 8799., 147., 103., 3., 171.624, 
  2.867, 2.009, 0.059, 311805., 10666., 6.082, 0.208, 10213., 0.199, 
  "people tested", 69.44, 5.1269183*^7, 527.967, 43.4, 13.914, 8.622, 
  35938.374, 0.2, 85.998, 6.8, 6.2, 40.9, "", 12.27, 83.03}, 
 {"KOR", "Asia", "South Korea", "2020-03-22", 8897., 98., 104., 1., 173.535, 
  1.911, 2.029, 0.02, 317240., 5435., 6.188, 0.106, 9617., 0.188, 
  "people tested", 75.93, 5.1269183*^7, 527.967, 43.4, 13.914, 8.622, 
  35938.374, 0.2, 85.998, 6.8, 6.2, 40.9, "", 12.27, 83.03}, 
 {"KOR", "Asia", "South Korea", "2020-03-23", 8961., 64., 113., 9., 174.783, 
  1.248, 2.204, 0.176, 324408., 7168., 6.328, 0.14, 9268., 0.181, 
  "people tested", 75.93, 5.1269183*^7, 527.967, 43.4, 13.914, 8.622, 
  35938.374, 0.2, 85.998, 6.8, 6.2, 40.9, "", 12.27, 83.03}, 
 {"KOR", "Asia", "South Korea", "2020-03-24", 9037., 76., 120., 7., 176.266, 
  1.482, 2.341, 0.137, 333142., 8734., 6.498, 0.17, 9011., 0.176, 
  "people tested", 75.93, 5.1269183*^7, 527.967, 43.4, 13.914, 8.622, 
  35938.374, 0.2, 85.998, 6.8, 6.2, 40.9, "", 12.27, 83.03}, 
 {"KOR", "Asia", "South Korea", "2020-03-25", 9137., 100., 126., 6., 178.216, 
  1.95, 2.458, 0.117, 343618., 10476., 6.702, 0.204, 9004., 0.176, 
  "people tested", 75.93, 5.1269183*^7, 527.967, 43.4, 13.914, 8.622, 
  35938.374, 0.2, 85.998, 6.8, 6.2, 40.9, "", 12.27, 83.03}, 
 {"KOR", "Asia", "South Korea", "2020-03-26", 9241., 104., 131., 5., 180.245, 
  2.029, 2.555, 0.098, 350573., 6955., 6.838, 0.136, 8493., 0.166, 
  "people tested", 75.93, 5.1269183*^7, 527.967, 43.4, 13.914, 8.622, 
  35938.374, 0.2, 85.998, 6.8, 6.2, 40.9, "", 12.27, 83.03}, 
 {"KOR", "Asia", "South Korea", "2020-03-27", 9332., 91., 139., 8., 182.02, 
  1.775, 2.711, 0.156, 361742., 11169., 7.056, 0.218, 8658., 0.169, 
  "people tested", 75.93, 5.1269183*^7, 527.967, 43.4, 13.914, 8.622, 
  35938.374, 0.2, 85.998, 6.8, 6.2, 40.9, "", 12.27, 83.03}, 
 {"KOR", "Asia", "South Korea", "2020-03-28", 9478., 146., 144., 5., 184.867, 
  2.848, 2.809, 0.098, 371361., 9619., 7.243, 0.188, 8508., 0.166, 
  "people tested", 75.93, 5.1269183*^7, 527.967, 43.4, 13.914, 8.622, 
  35938.374, 0.2, 85.998, 6.8, 6.2, 40.9, "", 12.27, 83.03}, 
 {"KOR", "Asia", "South Korea", "2020-03-29", 9583., 105., 152., 8., 186.915, 
  2.048, 2.965, 0.156, "", "", "", "", 8467., 0.165, "people tested", 75.93, 
  5.1269183*^7, 527.967, 43.4, 13.914, 8.622, 35938.374, 0.2, 85.998, 6.8, 
  6.2, 40.9, "", 12.27, 83.03}, {"KOR", "Asia", "South Korea", "2020-03-30", 
  9661., 78., 158., 6., 188.437, 1.521, 3.082, 0.117, 381663., "", 7.444, "", 
  8179., 0.16, "people tested", 75.93, 5.1269183*^7, 527.967, 43.4, 13.914, 
  8.622, 35938.374, 0.2, 85.998, 6.8, 6.2, 40.9, "", 12.27, 83.03}, 
 {"KOR", "Asia", "South Korea", "2020-03-31", 9786., 125., 163., 5., 190.875, 
  2.438, 3.179, 0.098, 393672., 12009., 7.679, 0.234, 8647., 0.169, 
  "people tested", 75.93, 5.1269183*^7, 527.967, 43.4, 13.914, 8.622, 
  35938.374, 0.2, 85.998, 6.8, 6.2, 40.9, "", 12.27, 83.03}, 
 {"KOR", "Asia", "South Korea", "2020-04-01", 9786., 0., 163., 0., 190.875, 
  0., 3.179, 0., 404962., 11290., 7.899, 0.22, 8763., 0.171, "people tested", 
  75.93, 5.1269183*^7, 527.967, 43.4, 13.914, 8.622, 35938.374, 0.2, 85.998, 
  6.8, 6.2, 40.9, "", 12.27, 83.03}, {"KOR", "Asia", "South Korea", 
  "2020-04-02", 9976., 190., 169., 6., 194.581, 3.706, 3.296, 0.117, 413858., 
  8896., 8.072, 0.174, 9041., 0.176, "people tested", 75.93, 5.1269183*^7, 
  527.967, 43.4, 13.914, 8.622, 35938.374, 0.2, 85.998, 6.8, 6.2, 40.9, "", 
  12.27, 83.03}, {"KOR", "Asia", "South Korea", "2020-04-03", 10062., 86., 
  174., 5., 196.258, 1.677, 3.394, 0.098, 424365., 10507., 8.277, 0.205, 
  8946., 0.174, "people tested", 75.93, 5.1269183*^7, 527.967, 43.4, 13.914, 
  8.622, 35938.374, 0.2, 85.998, 6.8, 6.2, 40.9, "", 12.27, 83.03}, 
 {"KOR", "Asia", "South Korea", "2020-04-04", 10156., 94., 177., 3., 198.092, 
  1.833, 3.452, 0.059, "", "", "", "", 8808., 0.172, "people tested", 78.7, 
  5.1269183*^7, 527.967, 43.4, 13.914, 8.622, 35938.374, 0.2, 85.998, 6.8, 
  6.2, 40.9, "", 12.27, 83.03}, {"KOR", "Asia", "South Korea", "2020-04-05", 
  10237., 81., 183., 6., 199.672, 1.58, 3.569, 0.117, 441662., "", 8.615, "", 
  9307., 0.182, "people tested", 78.7, 5.1269183*^7, 527.967, 43.4, 13.914, 
  8.622, 35938.374, 0.2, 85.998, 6.8, 6.2, 40.9, "", 12.27, 83.03}, 
 {"KOR", "Asia", "South Korea", "2020-04-06", 10284., 47., 186., 3., 200.588, 
  0.917, 3.628, 0.059, 447509., 5847., 8.729, 0.114, 9407., 0.183, 
  "people tested", 82.41, 5.1269183*^7, 527.967, 43.4, 13.914, 8.622, 
  35938.374, 0.2, 85.998, 6.8, 6.2, 40.9, "", 12.27, 83.03}, 
 {"KOR", "Asia", "South Korea", "2020-04-07", 10331., 47., 192., 6., 201.505, 
  0.917, 3.745, 0.117, 456654., 9145., 8.907, 0.178, 8997., 0.175, 
  "people tested", 82.41, 5.1269183*^7, 527.967, 43.4, 13.914, 8.622, 
  35938.374, 0.2, 85.998, 6.8, 6.2, 40.9, "", 12.27, 83.03}, 
 {"KOR", "Asia", "South Korea", "2020-04-08", 10384., 53., 200., 8., 202.539, 
  1.034, 3.901, 0.156, 468145., 11491., 9.131, 0.224, 9026., 0.176, 
  "people tested", 82.41, 5.1269183*^7, 527.967, 43.4, 13.914, 8.622, 
  35938.374, 0.2, 85.998, 6.8, 6.2, 40.9, "", 12.27, 83.03}, 
 {"KOR", "Asia", "South Korea", "2020-04-09", 10423., 39., 204., 4., 203.3, 
  0.761, 3.979, 0.078, 479202., 11057., 9.347, 0.216, 9335., 0.182, 
  "people tested", 82.41, 5.1269183*^7, 527.967, 43.4, 13.914, 8.622, 
  35938.374, 0.2, 85.998, 6.8, 6.2, 40.9, "", 12.27, 83.03}, 
 {"KOR", "Asia", "South Korea", "2020-04-10", 10450., 27., 208., 4., 203.826, 
  0.527, 4.057, 0.078, 487753., 8551., 9.514, 0.167, 9055., 0.177, 
  "people tested", 82.41, 5.1269183*^7, 527.967, 43.4, 13.914, 8.622, 
  35938.374, 0.2, 85.998, 6.8, 6.2, 40.9, "", 12.27, 83.03}, 
 {"KOR", "Asia", "South Korea", "2020-04-11", 10450., 0., 208., 0., 203.826, 
  0., 4.057, 0., 496409., 8656., 9.682, 0.169, 9056., 0.177, "people tested", 
  82.41, 5.1269183*^7, 527.967, 43.4, 13.914, 8.622, 35938.374, 0.2, 85.998, 
  6.8, 6.2, 40.9, "", 12.27, 83.03}, {"KOR", "Asia", "South Korea", 
  "2020-04-12", 10512., 62., 214., 6., 205.035, 1.209, 4.174, 0.117, 500833., 
  4424., 9.769, 0.086, 8453., 0.165, "people tested", 82.41, 5.1269183*^7, 
  527.967, 43.4, 13.914, 8.622, 35938.374, 0.2, 85.998, 6.8, 6.2, 40.9, "", 
  12.27, 83.03}, {"KOR", "Asia", "South Korea", "2020-04-13", 10537., 25., 
  217., 3., 205.523, 0.488, 4.233, 0.059, 505352., 4519., 9.857, 0.088, 
  8263., 0.161, "people tested", 82.41, 5.1269183*^7, 527.967, 43.4, 13.914, 
  8.622, 35938.374, 0.2, 85.998, 6.8, 6.2, 40.9, "", 12.27, 83.03}, 
 {"KOR", "Asia", "South Korea", "2020-04-14", 10564., 27., 222., 5., 206.05, 
  0.527, 4.33, 0.098, 512787., 7435., 10.002, 0.145, 8019., 0.156, 
  "people tested", 82.41, 5.1269183*^7, 527.967, 43.4, 13.914, 8.622, 
  35938.374, 0.2, 85.998, 6.8, 6.2, 40.9, "", 12.27, 83.03}, 
 {"KOR", "Asia", "South Korea", "2020-04-15", 10591., 27., 225., 3., 206.576, 
  0.527, 4.389, 0.059, 519526., 6739., 10.133, 0.131, 7340., 0.143, 
  "people tested", 82.41, 5.1269183*^7, 527.967, 43.4, 13.914, 8.622, 
  35938.374, 0.2, 85.998, 6.8, 6.2, 40.9, "", 12.27, 83.03}, 
 {"KOR", "Asia", "South Korea", "2020-04-16", 10613., 22., 229., 4., 207.005, 
  0.429, 4.467, 0.078, 524507., 4981., 10.23, 0.097, 6472., 0.126, 
  "people tested", 82.41, 5.1269183*^7, 527.967, 43.4, 13.914, 8.622, 
  35938.374, 0.2, 85.998, 6.8, 6.2, 40.9, "", 12.27, 83.03}, 
 {"KOR", "Asia", "South Korea", "2020-04-17", 10635., 22., 230., 1., 207.435, 
  0.429, 4.486, 0.02, 532277., 7770., 10.382, 0.152, 6361., 0.124, 
  "people tested", 82.41, 5.1269183*^7, 527.967, 43.4, 13.914, 8.622, 
  35938.374, 0.2, 85.998, 6.8, 6.2, 40.9, "", 12.27, 83.03}, 
 {"KOR", "Asia", "South Korea", "2020-04-18", 10653., 18., 232., 2., 207.786, 
  0.351, 4.525, 0.039, "", "", "", "", 6166., 0.12, "people tested", 73.15, 
  5.1269183*^7, 527.967, 43.4, 13.914, 8.622, 35938.374, 0.2, 85.998, 6.8, 
  6.2, 40.9, "", 12.27, 83.03}, {"KOR", "Asia", "South Korea", "2020-04-19", 
  10661., 8., 234., 2., 207.942, 0.156, 4.564, 0.039, 546866., "", 10.667, 
  "", 6576., 0.128, "people tested", 73.15, 5.1269183*^7, 527.967, 43.4, 
  13.914, 8.622, 35938.374, 0.2, 85.998, 6.8, 6.2, 40.9, "", 12.27, 83.03}, 
 {"KOR", "Asia", "South Korea", "2020-04-20", 10674., 13., 236., 2., 208.195, 
  0.254, 4.603, 0.039, 551054., 4188., 10.748, 0.082, 6529., 0.127, 
  "people tested", 43.52, 5.1269183*^7, 527.967, 43.4, 13.914, 8.622, 
  35938.374, 0.2, 85.998, 6.8, 6.2, 40.9, "", 12.27, 83.03}, 
 {"KOR", "Asia", "South Korea", "2020-04-21", 10683., 9., 237., 1., 208.371, 
  0.176, 4.623, 0.02, 558293., 7239., 10.889, 0.141, 6501., 0.127, 
  "people tested", 43.52, 5.1269183*^7, 527.967, 43.4, 13.914, 8.622, 
  35938.374, 0.2, 85.998, 6.8, 6.2, 40.9, "", 12.27, 83.03}, 
 {"KOR", "Asia", "South Korea", "2020-04-22", 10694., 11., 238., 1., 208.585, 
  0.215, 4.642, 0.02, 565838., 7545., 11.037, 0.147, 6616., 0.129, 
  "people tested", 43.52, 5.1269183*^7, 527.967, 43.4, 13.914, 8.622, 
  35938.374, 0.2, 85.998, 6.8, 6.2, 40.9, "", 12.27, 83.03}, 
 {"KOR", "Asia", "South Korea", "2020-04-23", 10702., 8., 240., 2., 208.741, 
  0.156, 4.681, 0.039, 573832., 7994., 11.193, 0.156, 7046., 0.137, 
  "people tested", 43.52, 5.1269183*^7, 527.967, 43.4, 13.914, 8.622, 
  35938.374, 0.2, 85.998, 6.8, 6.2, 40.9, "", 12.27, 83.03}, 
 {"KOR", "Asia", "South Korea", "2020-04-24", 10708., 6., 240., 0., 208.858, 
  0.117, 4.681, 0., 579920., 6088., 11.311, 0.119, 6806., 0.133, 
  "people tested", 43.52, 5.1269183*^7, 527.967, 43.4, 13.914, 8.622, 
  35938.374, 0.2, 85.998, 6.8, 6.2, 40.9, "", 12.27, 83.03}, 
 {"KOR", "Asia", "South Korea", "2020-04-25", 10718., 10., 240., 0., 209.053, 
  0.195, 4.681, 0., "", "", "", "", 6376., 0.124, "people tested", 43.52, 
  5.1269183*^7, 527.967, 43.4, 13.914, 8.622, 35938.374, 0.2, 85.998, 6.8, 
  6.2, 40.9, "", 12.27, 83.03}, {"KOR", "Asia", "South Korea", "2020-04-26", 
  10728., 10., 242., 2., 209.249, 0.195, 4.72, 0.039, "", "", "", "", 5945., 
  0.116, "people tested", 43.52, 5.1269183*^7, 527.967, 43.4, 13.914, 8.622, 
  35938.374, 0.2, 85.998, 6.8, 6.2, 40.9, "", 12.27, 83.03}, 
 {"KOR", "Asia", "South Korea", "2020-04-27", 10738., 10., 243., 1., 209.444, 
  0.195, 4.74, 0.02, 592765., "", 11.562, "", 5959., 0.116, "people tested", 
  43.52, 5.1269183*^7, 527.967, 43.4, 13.914, 8.622, 35938.374, 0.2, 85.998, 
  6.8, 6.2, 40.9, "", 12.27, 83.03}, {"KOR", "Asia", "South Korea", 
  "2020-04-28", 10752., 14., 244., 1., 209.717, 0.273, 4.759, 0.02, 599311., 
  6546., 11.689, 0.128, 5860., 0.114, "people tested", 43.52, 5.1269183*^7, 
  527.967, 43.4, 13.914, 8.622, 35938.374, 0.2, 85.998, 6.8, 6.2, 40.9, "", 
  12.27, 83.03}, {"KOR", "Asia", "South Korea", "2020-04-29", 10761., 9., 
  246., 2., 209.892, 0.176, 4.798, 0.039, 605890., 6579., 11.818, 0.128, 
  5722., 0.112, "people tested", 43.52, 5.1269183*^7, 527.967, 43.4, 13.914, 
  8.622, 35938.374, 0.2, 85.998, 6.8, 6.2, 40.9, "", 12.27, 83.03}, 
 {"KOR", "Asia", "South Korea", "2020-04-30", 10765., 4., 247., 1., 209.97, 
  0.078, 4.818, 0.02, "", "", "", "", 5186., 0.101, "people tested", 43.52, 
  5.1269183*^7, 527.967, 43.4, 13.914, 8.622, 35938.374, 0.2, 85.998, 6.8, 
  6.2, 40.9, "", 12.27, 83.03}, {"KOR", "Asia", "South Korea", "2020-05-01", 
  10774., 9., 248., 1., 210.146, 0.176, 4.837, 0.02, 614384., "", 11.983, "", 
  4923., 0.096, "people tested", 43.52, 5.1269183*^7, 527.967, 43.4, 13.914, 
  8.622, 35938.374, 0.2, 85.998, 6.8, 6.2, 40.9, "", 12.27, 83.03}, 
 {"KOR", "Asia", "South Korea", "2020-05-02", 10780., 6., 250., 2., 210.263, 
  0.117, 4.876, 0.039, 619066., 4682., 12.075, 0.091, 4981., 0.097, 
  "people tested", 43.52, 5.1269183*^7, 527.967, 43.4, 13.914, 8.622, 
  35938.374, 0.2, 85.998, 6.8, 6.2, 40.9, "", 12.27, 83.03}, 
 {"KOR", "Asia", "South Korea", "2020-05-03", 10793., 13., 250., 0., 210.516, 
  0.254, 4.876, 0., 622385., 3319., 12.14, 0.065, 4843., 0.094, 
  "people tested", 43.52, 5.1269183*^7, 527.967, 43.4, 13.914, 8.622, 
  35938.374, 0.2, 85.998, 6.8, 6.2, 40.9, "", 12.27, 83.03}, 
 {"KOR", "Asia", "South Korea", "2020-05-04", 10801., 8., 252., 2., 210.672, 
  0.156, 4.915, 0.039, 625745., 3360., 12.205, 0.066, 4711., 0.092, 
  "people tested", 43.52, 5.1269183*^7, 527.967, 43.4, 13.914, 8.622, 
  35938.374, 0.2, 85.998, 6.8, 6.2, 40.9, "", 12.27, 83.03}, 
 {"KOR", "Asia", "South Korea", "2020-05-05", 10804., 3., 254., 2., 210.731, 
  0.059, 4.954, 0.039, 631379., 5634., 12.315, 0.11, 4581., 0.089, 
  "people tested", 43.52, 5.1269183*^7, 527.967, 43.4, 13.914, 8.622, 
  35938.374, 0.2, 85.998, 6.8, 6.2, 40.9, "", 12.27, 83.03}, 
 {"KOR", "Asia", "South Korea", "2020-05-06", 10806., 2., 255., 1., 210.77, 
  0.039, 4.974, 0.02, 635086., 3707., 12.387, 0.072, 4171., 0.081, 
  "people tested", 43.52, 5.1269183*^7, 527.967, 43.4, 13.914, 8.622, 
  35938.374, 0.2, 85.998, 6.8, 6.2, 40.9, "", 12.27, 83.03}, 
 {"KOR", "Asia", "South Korea", "2020-05-07", 10810., 4., 256., 1., 210.848, 
  0.078, 4.993, 0.02, 640959., 5873., 12.502, 0.115, 4403., 0.086, 
  "people tested", 43.52, 5.1269183*^7, 527.967, 43.4, 13.914, 8.622, 
  35938.374, 0.2, 85.998, 6.8, 6.2, 40.9, "", 12.27, 83.03}, 
 {"KOR", "Asia", "South Korea", "2020-05-08", 10822., 12., 256., 0., 211.082, 
  0.234, 4.993, 0., 645996., 5037., 12.6, 0.098, 4516., 0.088, 
  "people tested", 43.52, 5.1269183*^7, 527.967, 43.4, 13.914, 8.622, 
  35938.374, 0.2, 85.998, 6.8, 6.2, 40.9, "", 12.27, 83.03}, 
 {"KOR", "Asia", "South Korea", "2020-05-09", 10840., 18., 256., 0., 211.433, 
  0.351, 4.993, 0., 650877., 4881., 12.695, 0.095, 4544., 0.089, 
  "people tested", 43.52, 5.1269183*^7, 527.967, 43.4, 13.914, 8.622, 
  35938.374, 0.2, 85.998, 6.8, 6.2, 40.9, "", 12.27, 83.03}, 
 {"KOR", "Asia", "South Korea", "2020-05-10", 10874., 34., 256., 0., 212.096, 
  0.663, 4.993, 0., "", "", "", "", 4548., 0.089, "people tested", 43.52, 
  5.1269183*^7, 527.967, 43.4, 13.914, 8.622, 35938.374, 0.2, 85.998, 6.8, 
  6.2, 40.9, "", 12.27, 83.03}, {"KOR", "Asia", "South Korea", "2020-05-11", 
  10909., 35., 256., 0., 212.779, 0.683, 4.993, 0., 657570., "", 12.826, "", 
  4546., 0.089, "people tested", 43.52, 5.1269183*^7, 527.967, 43.4, 13.914, 
  8.622, 35938.374, 0.2, 85.998, 6.8, 6.2, 40.9, "", 12.27, 83.03}, 
 {"KOR", "Asia", "South Korea", "2020-05-12", 10936., 27., 258., 2., 213.306, 
  0.527, 5.032, 0.039, 664560., 6990., 12.962, 0.136, 4740., 0.092, 
  "people tested", 43.52, 5.1269183*^7, 527.967, 43.4, 13.914, 8.622, 
  35938.374, 0.2, 85.998, 6.8, 6.2, 40.9, "", 12.27, 83.03}, 
 {"KOR", "Asia", "South Korea", "2020-05-13", 10962., 26., 259., 1., 213.813, 
  0.507, 5.052, 0.02, 676341., 11781., 13.192, 0.23, 5894., 0.115, 
  "people tested", 43.52, 5.1269183*^7, 527.967, 43.4, 13.914, 8.622, 
  35938.374, 0.2, 85.998, 6.8, 6.2, 40.9, "", 12.27, 83.03}, 
 {"KOR", "Asia", "South Korea", "2020-05-14", 10991., 29., 260., 1., 214.378, 
  0.566, 5.071, 0.02, 690762., 14421., 13.473, 0.281, 7115., 0.139, 
  "people tested", 43.52, 5.1269183*^7, 527.967, 43.4, 13.914, 8.622, 
  35938.374, 0.2, 85.998, 6.8, 6.2, 40.9, "", 12.27, 83.03}, 
 {"KOR", "Asia", "South Korea", "2020-05-15", 11018., 27., 260., 0., 214.905, 
  0.527, 5.071, 0., 706872., 16110., 13.787, 0.314, 8697., 0.17, 
  "people tested", 43.52, 5.1269183*^7, 527.967, 43.4, 13.914, 8.622, 
  35938.374, 0.2, 85.998, 6.8, 6.2, 40.9, "", 12.27, 83.03}, 
 {"KOR", "Asia", "South Korea", "2020-05-16", 11037., 19., 262., 2., 215.276, 
  0.371, 5.11, 0.039, "", "", "", "", 9651., 0.188, "people tested", 43.52, 
  5.1269183*^7, 527.967, 43.4, 13.914, 8.622, 35938.374, 0.2, 85.998, 6.8, 
  6.2, 40.9, "", 12.27, 83.03}, {"KOR", "Asia", "South Korea", "2020-05-17", 
  11050., 13., 262., 0., 215.529, 0.254, 5.11, 0., 729993., "", 14.238, "", 
  10824., 0.211, "people tested", 43.52, 5.1269183*^7, 527.967, 43.4, 13.914, 
  8.622, 35938.374, 0.2, 85.998, 6.8, 6.2, 40.9, "", 12.27, 83.03}, 
 {"KOR", "Asia", "South Korea", "2020-05-18", 11065., 15., 263., 1., 215.822, 
  0.293, 5.13, 0.02, 737118., 7125., 14.377, 0.139, 11364., 0.222, 
  "people tested", 43.52, 5.1269183*^7, 527.967, 43.4, 13.914, 8.622, 
  35938.374, 0.2, 85.998, 6.8, 6.2, 40.9, "", 12.27, 83.03}, 
 {"KOR", "Asia", "South Korea", "2020-05-19", 11078., 13., 263., 0., 216.075, 
  0.254, 5.13, 0., 748649., 11531., 14.602, 0.225, 12013., 0.234, 
  "people tested", 43.52, 5.1269183*^7, 527.967, 43.4, 13.914, 8.622, 
  35938.374, 0.2, 85.998, 6.8, 6.2, 40.9, "", 12.27, 83.03}, 
 {"KOR", "Asia", "South Korea", "2020-05-20", 11110., 32., 263., 0., 216.699, 
  0.624, 5.13, 0., 760082., 11433., 14.825, 0.223, 11963., 0.233, 
  "people tested", 39.81, 5.1269183*^7, 527.967, 43.4, 13.914, 8.622, 
  35938.374, 0.2, 85.998, 6.8, 6.2, 40.9, "", 12.27, 83.03}, 
 {"KOR", "Asia", "South Korea", "2020-05-21", 11122., 12., 264., 1., 216.933, 
  0.234, 5.149, 0.02, 770595., 10513., 15.03, 0.205, 11405., 0.222, 
  "people tested", 39.81, 5.1269183*^7, 527.967, 43.4, 13.914, 8.622, 
  35938.374, 0.2, 85.998, 6.8, 6.2, 40.9, "", 12.27, 83.03}, 
 {"KOR", "Asia", "South Korea", "2020-05-22", 11142., 20., 264., 0., 217.324, 
  0.39, 5.149, 0., 782132., 11537., 15.255, 0.225, 10751., 0.21, 
  "people tested", 39.81, 5.1269183*^7, 527.967, 43.4, 13.914, 8.622, 
  35938.374, 0.2, 85.998, 6.8, 6.2, 40.9, "", 12.27, 83.03}, 
 {"KOR", "Asia", "South Korea", "2020-05-23", 11165., 23., 266., 2., 217.772, 
  0.449, 5.188, 0.039, 792851., 10719., 15.464, 0.209, 10631., 0.207, 
  "people tested", 39.81, 5.1269183*^7, 527.967, 43.4, 13.914, 8.622, 
  35938.374, 0.2, 85.998, 6.8, 6.2, 40.9, "", 12.27, 83.03}, 
 {"KOR", "Asia", "South Korea", "2020-05-24", 11190., 25., 266., 0., 218.26, 
  0.488, 5.188, 0., "", "", "", "", 10015., 0.195, "people tested", 39.81, 
  5.1269183*^7, 527.967, 43.4, 13.914, 8.622, 35938.374, 0.2, 85.998, 6.8, 
  6.2, 40.9, "", 12.27, 83.03}, {"KOR", "Asia", "South Korea", "2020-05-25", 
  11206., 16., 267., 1., 218.572, 0.312, 5.208, 0.02, 807348., "", 15.747, 
  "", 10033., 0.196, "people tested", 39.81, 5.1269183*^7, 527.967, 43.4, 
  13.914, 8.622, 35938.374, 0.2, 85.998, 6.8, 6.2, 40.9, "", 12.27, 83.03}, 
 {"KOR", "Asia", "South Korea", "2020-05-26", 11225., 19., 269., 2., 218.942, 
  0.371, 5.247, 0.039, 817431., 10083., 15.944, 0.197, 9826., 0.192, 
  "people tested", 39.81, 5.1269183*^7, 527.967, 43.4, 13.914, 8.622, 
  35938.374, 0.2, 85.998, 6.8, 6.2, 40.9, "", 12.27, 83.03}, 
 {"KOR", "Asia", "South Korea", "2020-05-27", 11265., 40., 269., 0., 219.723, 
  0.78, 5.247, 0., 831815., 14384., 16.224, 0.281, 10248., 0.2, 
  "people tested", 39.81, 5.1269183*^7, 527.967, 43.4, 13.914, 8.622, 
  35938.374, 0.2, 85.998, 6.8, 6.2, 40.9, "", 12.27, 83.03}, 
 {"KOR", "Asia", "South Korea", "2020-05-28", 11344., 79., 269., 0., 221.264, 
  1.541, 5.247, 0., 846296., 14481., 16.507, 0.282, 10814., 0.211, 
  "people tested", 39.81, 5.1269183*^7, 527.967, 43.4, 13.914, 8.622, 
  35938.374, 0.2, 85.998, 6.8, 6.2, 40.9, "", 12.27, 83.03}, 
 {"KOR", "Asia", "South Korea", "2020-05-29", 11402., 58., 269., 0., 222.395, 
  1.131, 5.247, 0., 860563., 14267., 16.785, 0.278, 11204., 0.219, 
  "people tested", 56.94, 5.1269183*^7, 527.967, 43.4, 13.914, 8.622, 
  35938.374, 0.2, 85.998, 6.8, 6.2, 40.9, "", 12.27, 83.03}, 
 {"KOR", "Asia", "South Korea", "2020-05-30", 11441., 39., 269., 0., 223.155, 
  0.761, 5.247, 0., 876603., 16040., 17.098, 0.313, 11965., 0.233, 
  "people tested", 56.94, 5.1269183*^7, 527.967, 43.4, 13.914, 8.622, 
  35938.374, 0.2, 85.998, 6.8, 6.2, 40.9, "", 12.27, 83.03}, 
 {"KOR", "Asia", "South Korea", "2020-05-31", 11468., 27., 270., 1., 223.682, 
  0.527, 5.266, 0.02, 887528., 10925., 17.311, 0.213, 12490., 0.244, 
  "people tested", 56.94, 5.1269183*^7, 527.967, 43.4, 13.914, 8.622, 
  35938.374, 0.2, 85.998, 6.8, 6.2, 40.9, "", 12.27, 83.03}, 
 {"KOR", "Asia", "South Korea", "2020-06-01", 11503., 35., 271., 1., 224.365, 
  0.683, 5.286, 0.02, 897333., 9805., 17.502, 0.191, 12855., 0.251, 
  "people tested", 56.94, 5.1269183*^7, 527.967, 43.4, 13.914, 8.622, 
  35938.374, 0.2, 85.998, 6.8, 6.2, 40.9, "", 12.27, 83.03}, 
 {"KOR", "Asia", "South Korea", "2020-06-02", 11541., 38., 272., 1., 225.106, 
  0.741, 5.305, 0.02, 910929., 13596., 17.768, 0.265, 13357., 0.261, 
  "people tested", 56.94, 5.1269183*^7, 527.967, 43.4, 13.914, 8.622, 
  35938.374, 0.2, 85.998, 6.8, 6.2, 40.9, "", 12.27, 83.03}, 
 {"KOR", "Asia", "South Korea", "2020-06-03", 11590., 49., 273., 1., 226.062, 
  0.956, 5.325, 0.02, 928987., 18058., 18.12, 0.352, 13882., 0.271, 
  "people tested", 56.94, 5.1269183*^7, 527.967, 43.4, 13.914, 8.622, 
  35938.374, 0.2, 85.998, 6.8, 6.2, 40.9, "", 12.27, 83.03}, 
 {"KOR", "Asia", "South Korea", "2020-06-04", 11629., 39., 273., 0., 226.822, 
  0.761, 5.325, 0., 945659., 16672., 18.445, 0.325, 14195., 0.277, 
  "people tested", 56.94, 5.1269183*^7, 527.967, 43.4, 13.914, 8.622, 
  35938.374, 0.2, 85.998, 6.8, 6.2, 40.9, "", 12.27, 83.03}, 
 {"KOR", "Asia", "South Korea", "2020-06-05", 11668., 39., 273., 0., 227.583, 
  0.761, 5.325, 0., 962194., 16535., 18.767, 0.323, 14519., 0.283, 
  "people tested", 56.94, 5.1269183*^7, 527.967, 43.4, 13.914, 8.622, 
  35938.374, 0.2, 85.998, 6.8, 6.2, 40.9, "", 12.27, 83.03}, 
 {"KOR", "Asia", "South Korea", "2020-06-06", 11719., 51., 273., 0., 228.578, 
  0.995, 5.325, 0., 977351., 15157., 19.063, 0.296, 14393., 0.281, 
  "people tested", 56.94, 5.1269183*^7, 527.967, 43.4, 13.914, 8.622, 
  35938.374, 0.2, 85.998, 6.8, 6.2, 40.9, "", 12.27, 83.03}, 
 {"KOR", "Asia", "South Korea", "2020-06-07", 11776., 57., 273., 0., 229.69, 
  1.112, 5.325, 0., 986288., 8937., 19.237, 0.174, 14109., 0.275, 
  "people tested", 56.94, 5.1269183*^7, 527.967, 43.4, 13.914, 8.622, 
  35938.374, 0.2, 85.998, 6.8, 6.2, 40.9, "", 12.27, 83.03}, 
 {"KOR", "Asia", "South Korea", "2020-06-08", 11814., 38., 273., 0., 230.431, 
  0.741, 5.325, 0., 993840., 7552., 19.385, 0.147, 13787., 0.269, 
  "people tested", 56.94, 5.1269183*^7, 527.967, 43.4, 13.914, 8.622, 
  35938.374, 0.2, 85.998, 6.8, 6.2, 40.9, "", 12.27, 83.03}, 
 {"KOR", "Asia", "South Korea", "2020-06-09", 11852., 38., 274., 1., 231.172, 
  0.741, 5.344, 0.02, 1.008538*^6, 14698., 19.671, 0.287, 13944., 0.272, 
  "people tested", 56.94, 5.1269183*^7, 527.967, 43.4, 13.914, 8.622, 
  35938.374, 0.2, 85.998, 6.8, 6.2, 40.9, "", 12.27, 83.03}, 
 {"KOR", "Asia", "South Korea", "2020-06-10", 11902., 50., 276., 2., 232.147, 
  0.975, 5.383, 0.039, 1.025749*^6, 17211., 20.007, 0.336, 13823., 0.27, 
  "people tested", 56.94, 5.1269183*^7, 527.967, 43.4, 13.914, 8.622, 
  35938.374, 0.2, 85.998, 6.8, 6.2, 40.9, "", 12.27, 83.03}, 
 {"KOR", "Asia", "South Korea", "2020-06-11", 11947., 45., 276., 0., 233.025, 
  0.878, 5.383, 0., 1.041394*^6, 15645., 20.312, 0.305, 13676., 0.267, 
  "people tested", 56.94, 5.1269183*^7, 527.967, 43.4, 13.914, 8.622, 
  35938.374, 0.2, 85.998, 6.8, 6.2, 40.9, "", 12.27, 83.03}, 
 {"KOR", "Asia", "South Korea", "2020-06-12", 12003., 56., 277., 1., 234.117, 
  1.092, 5.403, 0.02, 1.057243*^6, 15849., 20.621, 0.309, 13578., 0.265, 
  "people tested", 56.94, 5.1269183*^7, 527.967, 43.4, 13.914, 8.622, 
  35938.374, 0.2, 85.998, 6.8, 6.2, 40.9, "", 12.27, 83.03}, 
 {"KOR", "Asia", "South Korea", "2020-06-13", 12051., 48., 277., 0., 235.053, 
  0.936, 5.403, 0., 1.071352*^6, 14109., 20.897, 0.275, 13429., 0.262, 
  "people tested", 56.94, 5.1269183*^7, 527.967, 43.4, 13.914, 8.622, 
  35938.374, 0.2, 85.998, 6.8, 6.2, 40.9, "", 12.27, 83.03}, 
 {"KOR", "Asia", "South Korea", "2020-06-14", 12084., 33., 277., 0., 235.697, 
  0.644, 5.403, 0., 1.078972*^6, 7620., 21.045, 0.149, 13241., 0.258, 
  "people tested", 56.94, 5.1269183*^7, 527.967, 43.4, 13.914, 8.622, 
  35938.374, 0.2, 85.998, 6.8, 6.2, 40.9, "", 12.27, 83.03}, 
 {"KOR", "Asia", "South Korea", "2020-06-15", 12121., 37., 277., 0., 236.419, 
  0.722, 5.403, 0., 1.084926*^6, 5954., 21.161, 0.116, 13012., 0.254, 
  "people tested", 56.94, 5.1269183*^7, 527.967, 43.4, 13.914, 8.622, 
  35938.374, 0.2, 85.998, 6.8, 6.2, 40.9, "", 12.27, 83.03}, 
 {"KOR", "Asia", "South Korea", "2020-06-16", 12155., 34., 278., 1., 237.082, 
  0.663, 5.422, 0.02, 1.097135*^6, 12209., 21.4, 0.238, 12657., 0.247, 
  "people tested", 56.94, 5.1269183*^7, 527.967, 43.4, 13.914, 8.622, 
  35938.374, 0.2, 85.998, 6.8, 6.2, 40.9, "", 12.27, 83.03}, 
 {"KOR", "Asia", "South Korea", "2020-06-17", 12198., 43., 279., 1., 237.921, 
  0.839, 5.442, 0.02, 1.111334*^6, 14199., 21.676, 0.277, 12226., 0.238, 
  "people tested", 56.94, 5.1269183*^7, 527.967, 43.4, 13.914, 8.622, 
  35938.374, 0.2, 85.998, 6.8, 6.2, 40.9, "", 12.27, 83.03}, 
 {"KOR", "Asia", "South Korea", "2020-06-18", 12257., 59., 280., 1., 239.071, 
  1.151, 5.461, 0.02, 1.123998*^6, 12664., 21.923, 0.247, 11801., 0.23, 
  "people tested", 56.94, 5.1269183*^7, 527.967, 43.4, 13.914, 8.622, 
  35938.374, 0.2, 85.998, 6.8, 6.2, 40.9, "", 12.27, 83.03}, 
 {"KOR", "Asia", "South Korea", "2020-06-19", 12306., 49., 280., 0., 240.027, 
  0.956, 5.461, 0., 1.136873*^6, 12875., 22.175, 0.251, 11376., 0.222, 
  "people tested", 56.94, 5.1269183*^7, 527.967, 43.4, 13.914, 8.622, 
  35938.374, 0.2, 85.998, 6.8, 6.2, 40.9, "", 12.27, 83.03}, 
 {"KOR", "Asia", "South Korea", "2020-06-20", 12373., 67., 280., 0., 241.334, 
  1.307, 5.461, 0., 1.149431*^6, 12558., 22.42, 0.245, 11154., 0.218, 
  "people tested", 56.94, 5.1269183*^7, 527.967, 43.4, 13.914, 8.622, 
  35938.374, 0.2, 85.998, 6.8, 6.2, 40.9, "", 12.27, 83.03}, 
 {"KOR", "Asia", "South Korea", "2020-06-21", 12421., 48., 280., 0., 242.27, 
  0.936, 5.461, 0., 1.154993*^6, 5562., 22.528, 0.108, 10860., 0.212, 
  "people tested", 56.94, 5.1269183*^7, 527.967, 43.4, 13.914, 8.622, 
  35938.374, 0.2, 85.998, 6.8, 6.2, 40.9, "", 12.27, 83.03}, 
 {"KOR", "Asia", "South Korea", "2020-06-22", 12438., 17., 280., 0., 242.602, 
  0.332, 5.461, 0., 1.161995*^6, 7002., 22.665, 0.137, 11010., 0.215, 
  "people tested", 56.94, 5.1269183*^7, 527.967, 43.4, 13.914, 8.622, 
  35938.374, 0.2, 85.998, 6.8, 6.2, 40.9, "", 12.27, 83.03}, 
 {"KOR", "Asia", "South Korea", "2020-06-23", 12484., 46., 281., 1., 243.499, 
  0.897, 5.481, 0.02, 1.173734*^6, 11739., 22.894, 0.229, 10943., 0.213, 
  "people tested", 56.94, 5.1269183*^7, 527.967, 43.4, 13.914, 8.622, 
  35938.374, 0.2, 85.998, 6.8, 6.2, 40.9, "", 12.27, 83.03}, 
 {"KOR", "Asia", "South Korea", "2020-06-24", 12535., 51., 281., 0., 244.494, 
  0.995, 5.481, 0., 1.186319*^6, 12585., 23.139, 0.245, 10712., 0.209, 
  "people tested", 56.94, 5.1269183*^7, 527.967, 43.4, 13.914, 8.622, 
  35938.374, 0.2, 85.998, 6.8, 6.2, 40.9, "", 12.27, 83.03}, 
 {"KOR", "Asia", "South Korea", "2020-06-25", 12563., 28., 282., 1., 245.04, 
  0.546, 5.5, 0.02, 1.200233*^6, 13914., 23.41, 0.271, 10891., 0.212, 
  "people tested", 56.94, 5.1269183*^7, 527.967, 43.4, 13.914, 8.622, 
  35938.374, 0.2, 85.998, 6.8, 6.2, 40.9, "", 12.27, 83.03}, 
 {"KOR", "Asia", "South Korea", "2020-06-26", 12602., 39., 282., 0., 245.801, 
  0.761, 5.5, 0., 1.213415*^6, 13182., 23.668, 0.257, 10935., 0.213, 
  "people tested", 56.94, 5.1269183*^7, 527.967, 43.4, 13.914, 8.622, 
  35938.374, 0.2, 85.998, 6.8, 6.2, 40.9, "", 12.27, 83.03}, 
 {"KOR", "Asia", "South Korea", "2020-06-27", 12653., 51., 282., 0., 246.795, 
  0.995, 5.5, 0., 1.223914*^6, 10499., 23.872, 0.205, 10640., 0.208, 
  "people tested", 56.94, 5.1269183*^7, 527.967, 43.4, 13.914, 8.622, 
  35938.374, 0.2, 85.998, 6.8, 6.2, 40.9, "", 12.27, 83.03}, 
 {"KOR", "Asia", "South Korea", "2020-06-28", 12715., 62., 282., 0., 248.005, 
  1.209, 5.5, 0., 1.231829*^6, 7915., 24.027, 0.154, 10977., 0.214, 
  "people tested", 56.94, 5.1269183*^7, 527.967, 43.4, 13.914, 8.622, 
  35938.374, 0.2, 85.998, 6.8, 6.2, 40.9, "", 12.27, 83.03}, 
 {"KOR", "Asia", "South Korea", "2020-06-29", 12757., 42., 282., 0., 248.824, 
  0.819, 5.5, 0., 1.240949*^6, 9120., 24.205, 0.178, 11279., 0.22, 
  "people tested", 56.94, 5.1269183*^7, 527.967, 43.4, 13.914, 8.622, 
  35938.374, 0.2, 85.998, 6.8, 6.2, 40.9, "", 12.27, 83.03}, 
 {"KOR", "Asia", "South Korea", "2020-06-30", 12800., 43., 282., 0., 249.663, 
  0.839, 5.5, 0., 1.252957*^6, 12008., 24.439, 0.234, 11318., 0.221, 
  "people tested", 56.94, 5.1269183*^7, 527.967, 43.4, 13.914, 8.622, 
  35938.374, 0.2, 85.998, 6.8, 6.2, 40.9, "", 12.27, 83.03}, 
 {"KOR", "Asia", "South Korea", "2020-07-01", 12850., 50., 282., 0., 250.638, 
  0.975, 5.5, 0., 1.264422*^6, 11465., 24.662, 0.224, 11158., 0.218, 
  "people tested", 56.94, 5.1269183*^7, 527.967, 43.4, 13.914, 8.622, 
  35938.374, 0.2, 85.998, 6.8, 6.2, 40.9, "", 12.27, 83.03}, 
 {"KOR", "Asia", "South Korea", "2020-07-02", 12904., 54., 282., 0., 251.691, 
  1.053, 5.5, 0., 1.27618*^6, 11758., 24.892, 0.229, 10850., 0.212, 
  "people tested", "", 5.1269183*^7, 527.967, 43.4, 13.914, 8.622, 35938.374, 
  0.2, 85.998, 6.8, 6.2, 40.9, "", 12.27, 83.03}, 
 {"KOR", "Asia", "South Korea", "2020-07-03", 12967., 63., 282., 0., 252.92, 
  1.229, 5.5, 0., 1.286201*^6, 10021., 25.087, 0.195, 10398., 0.203, 
  "people tested", "", 5.1269183*^7, 527.967, 43.4, 13.914, 8.622, 35938.374, 
  0.2, 85.998, 6.8, 6.2, 40.9, "", 12.27, 83.03}, 
 {"KOR", "Asia", "South Korea", "2020-07-04", 13030., 63., 283., 1., 254.149, 
  1.229, 5.52, 0.02, 1.297202*^6, 11001., 25.302, 0.215, 10470., 0.204, 
  "people tested", "", 5.1269183*^7, 527.967, 43.4, 13.914, 8.622, 35938.374, 
  0.2, 85.998, 6.8, 6.2, 40.9, "", 12.27, 83.03}, 
 {"KOR", "Asia", "South Korea", "2020-07-05", 13091., 61., 283., 0., 255.339, 
  1.19, 5.52, 0., 1.303734*^6, 6532., 25.429, 0.127, 10272., 0.2, 
  "people tested", "", 5.1269183*^7, 527.967, 43.4, 13.914, 8.622, 35938.374, 
  0.2, 85.998, 6.8, 6.2, 40.9, "", 12.27, 83.03}, 
 {"KOR", "Asia", "South Korea", "2020-07-06", 13091., 0., 283., 0., 255.339, 
  0., 5.52, 0., 1.310147*^6, 6413., 25.554, 0.125, 9885., 0.193, 
  "people tested", "", 5.1269183*^7, 527.967, 43.4, 13.914, 8.622, 35938.374, 
  0.2, 85.998, 6.8, 6.2, 40.9, "", 12.27, 83.03}, 
 {"KOR", "Asia", "South Korea", "2020-07-07", 13181., 90., 285., 2., 257.094, 
  1.755, 5.559, 0.039, 1.322519*^6, 12372., 25.796, 0.241, 9937., 0.194, 
  "people tested", "", 5.1269183*^7, 527.967, 43.4, 13.914, 8.622, 35938.374, 
  0.2, 85.998, 6.8, 6.2, 40.9, "", 12.27, 83.03}, 
 {"KOR", "Asia", "South Korea", "2020-07-08", 13244., 63., 285., 0., 258.323, 
  1.229, 5.559, 0., "", "", "", "", "", "", "", "", 5.1269183*^7, 527.967, 
  43.4, 13.914, 8.622, 35938.374, 0.2, 85.998, 6.8, 6.2, 40.9, "", 12.27, 
  83.03}, {"SSD", "Africa", "South Sudan", "2020-04-06", 1., 1., 0., 0., 
  0.089, 0.089, 0., 0., "", "", "", "", "", "", "", 70.37, 1.1193729*^7, "", 
  19.2, 3.441, 2.032, 1569.888, "", 280.775, 10.43, "", "", "", "", 57.85}, 
 {"SSD", "Africa", "South Sudan", "2020-04-07", 1., 0., 0., 0., 0.089, 0., 
  0., 0., "", "", "", "", "", "", "", 70.37, 1.1193729*^7, "", 19.2, 3.441, 
  2.032, 1569.888, "", 280.775, 10.43, "", "", "", "", 57.85}, 
 {"SSD", "Africa", "South Sudan", "2020-04-08", 1., 0., 0., 0., 0.089, 0., 
  0., 0., "", "", "", "", "", "", "", 70.37, 1.1193729*^7, "", 19.2, 3.441, 
  2.032, 1569.888, "", 280.775, 10.43, "", "", "", "", 57.85}, 
 {"SSD", "Africa", "South Sudan", "2020-04-09", 2., 1., 0., 0., 0.179, 0.089, 
  0., 0., "", "", "", "", "", "", "", 70.37, 1.1193729*^7, "", 19.2, 3.441, 
  2.032, 1569.888, "", 280.775, 10.43, "", "", "", "", 57.85}, 
 {"SSD", "Africa", "South Sudan", "2020-04-10", 2., 0., 0., 0., 0.179, 0., 
  0., 0., "", "", "", "", "", "", "", 70.37, 1.1193729*^7, "", 19.2, 3.441, 
  2.032, 1569.888, "", 280.775, 10.43, "", "", "", "", 57.85}, 
 {"SSD", "Africa", "South Sudan", "2020-04-11", 3., 1., 0., 0., 0.268, 0.089, 
  0., 0., "", "", "", "", "", "", "", 70.37, 1.1193729*^7, "", 19.2, 3.441, 
  2.032, 1569.888, "", 280.775, 10.43, "", "", "", "", 57.85}, 
 {"SSD", "Africa", "South Sudan", "2020-04-12", 4., 1., 0., 0., 0.357, 0.089, 
  0., 0., "", "", "", "", "", "", "", 81.48, 1.1193729*^7, "", 19.2, 3.441, 
  2.032, 1569.888, "", 280.775, 10.43, "", "", "", "", 57.85}, 
 {"SSD", "Africa", "South Sudan", "2020-04-13", 4., 0., 0., 0., 0.357, 0., 
  0., 0., "", "", "", "", "", "", "", 81.48, 1.1193729*^7, "", 19.2, 3.441, 
  2.032, 1569.888, "", 280.775, 10.43, "", "", "", "", 57.85}, 
 {"SSD", "Africa", "South Sudan", "2020-04-14", 4., 0., 0., 0., 0.357, 0., 
  0., 0., "", "", "", "", "", "", "", 81.48, 1.1193729*^7, "", 19.2, 3.441, 
  2.032, 1569.888, "", 280.775, 10.43, "", "", "", "", 57.85}, 
 {"SSD", "Africa", "South Sudan", "2020-04-15", 4., 0., 0., 0., 0.357, 0., 
  0., 0., "", "", "", "", "", "", "", 81.48, 1.1193729*^7, "", 19.2, 3.441, 
  2.032, 1569.888, "", 280.775, 10.43, "", "", "", "", 57.85}, 
 {"SSD", "Africa", "South Sudan", "2020-04-16", 4., 0., 0., 0., 0.357, 0., 
  0., 0., "", "", "", "", "", "", "", 81.48, 1.1193729*^7, "", 19.2, 3.441, 
  2.032, 1569.888, "", 280.775, 10.43, "", "", "", "", 57.85}, 
 {"SSD", "Africa", "South Sudan", "2020-04-17", 4., 0., 0., 0., 0.357, 0., 
  0., 0., "", "", "", "", "", "", "", 81.48, 1.1193729*^7, "", 19.2, 3.441, 
  2.032, 1569.888, "", 280.775, 10.43, "", "", "", "", 57.85}, 
 {"SSD", "Africa", "South Sudan", "2020-04-18", 4., 0., 0., 0., 0.357, 0., 
  0., 0., "", "", "", "", "", "", "", 83.33, 1.1193729*^7, "", 19.2, 3.441, 
  2.032, 1569.888, "", 280.775, 10.43, "", "", "", "", 57.85}, 
 {"SSD", "Africa", "South Sudan", "2020-04-19", 4., 0., 0., 0., 0.357, 0., 
  0., 0., "", "", "", "", "", "", "", 83.33, 1.1193729*^7, "", 19.2, 3.441, 
  2.032, 1569.888, "", 280.775, 10.43, "", "", "", "", 57.85}, 
 {"SSD", "Africa", "South Sudan", "2020-04-20", 4., 0., 0., 0., 0.357, 0., 
  0., 0., "", "", "", "", "", "", "", 83.33, 1.1193729*^7, "", 19.2, 3.441, 
  2.032, 1569.888, "", 280.775, 10.43, "", "", "", "", 57.85}, 
 {"SSD", "Africa", "South Sudan", "2020-04-21", 4., 0., 0., 0., 0.357, 0., 
  0., 0., "", "", "", "", "", "", "", 83.33, 1.1193729*^7, "", 19.2, 3.441, 
  2.032, 1569.888, "", 280.775, 10.43, "", "", "", "", 57.85}, 
 {"SSD", "Africa", "South Sudan", "2020-04-22", 4., 0., 0., 0., 0.357, 0., 
  0., 0., "", "", "", "", "", "", "", 83.33, 1.1193729*^7, "", 19.2, 3.441, 
  2.032, 1569.888, "", 280.775, 10.43, "", "", "", "", 57.85}, 
 {"SSD", "Africa", "South Sudan", "2020-04-23", 4., 0., 0., 0., 0.357, 0., 
  0., 0., "", "", "", "", "", "", "", 83.33, 1.1193729*^7, "", 19.2, 3.441, 
  2.032, 1569.888, "", 280.775, 10.43, "", "", "", "", 57.85}, 
 {"SSD", "Africa", "South Sudan", "2020-04-24", 4., 0., 0., 0., 0.357, 0., 
  0., 0., "", "", "", "", "", "", "", 83.33, 1.1193729*^7, "", 19.2, 3.441, 
  2.032, 1569.888, "", 280.775, 10.43, "", "", "", "", 57.85}, 
 {"SSD", "Africa", "South Sudan", "2020-04-25", 5., 1., 0., 0., 0.447, 0.089, 
  0., 0., "", "", "", "", "", "", "", 83.33, 1.1193729*^7, "", 19.2, 3.441, 
  2.032, 1569.888, "", 280.775, 10.43, "", "", "", "", 57.85}, 
 {"SSD", "Africa", "South Sudan", "2020-04-26", 5., 0., 0., 0., 0.447, 0., 
  0., 0., "", "", "", "", "", "", "", 83.33, 1.1193729*^7, "", 19.2, 3.441, 
  2.032, 1569.888, "", 280.775, 10.43, "", "", "", "", 57.85}, 
 {"SSD", "Africa", "South Sudan", "2020-04-27", 6., 1., 0., 0., 0.536, 0.089, 
  0., 0., "", "", "", "", "", "", "", 83.33, 1.1193729*^7, "", 19.2, 3.441, 
  2.032, 1569.888, "", 280.775, 10.43, "", "", "", "", 57.85}, 
 {"SSD", "Africa", "South Sudan", "2020-04-28", 6., 0., 0., 0., 0.536, 0., 
  0., 0., "", "", "", "", "", "", "", 83.33, 1.1193729*^7, "", 19.2, 3.441, 
  2.032, 1569.888, "", 280.775, 10.43, "", "", "", "", 57.85}, 
 {"SSD", "Africa", "South Sudan", "2020-04-29", 34., 28., 0., 0., 3.037, 
  2.501, 0., 0., "", "", "", "", "", "", "", 83.33, 1.1193729*^7, "", 19.2, 
  3.441, 2.032, 1569.888, "", 280.775, 10.43, "", "", "", "", 57.85}, 
 {"SSD", "Africa", "South Sudan", "2020-04-30", 34., 0., 0., 0., 3.037, 0., 
  0., 0., "", "", "", "", "", "", "", 83.33, 1.1193729*^7, "", 19.2, 3.441, 
  2.032, 1569.888, "", 280.775, 10.43, "", "", "", "", 57.85}, 
 {"SSD", "Africa", "South Sudan", "2020-05-01", 35., 1., 0., 0., 3.127, 
  0.089, 0., 0., "", "", "", "", "", "", "", 83.33, 1.1193729*^7, "", 19.2, 
  3.441, 2.032, 1569.888, "", 280.775, 10.43, "", "", "", "", 57.85}, 
 {"SSD", "Africa", "South Sudan", "2020-05-02", 45., 10., 0., 0., 4.02, 
  0.893, 0., 0., "", "", "", "", "", "", "", 83.33, 1.1193729*^7, "", 19.2, 
  3.441, 2.032, 1569.888, "", 280.775, 10.43, "", "", "", "", 57.85}, 
 {"SSD", "Africa", "South Sudan", "2020-05-03", 45., 0., 0., 0., 4.02, 0., 
  0., 0., "", "", "", "", "", "", "", 83.33, 1.1193729*^7, "", 19.2, 3.441, 
  2.032, 1569.888, "", 280.775, 10.43, "", "", "", "", 57.85}, 
 {"SSD", "Africa", "South Sudan", "2020-05-04", 46., 1., 0., 0., 4.109, 
  0.089, 0., 0., "", "", "", "", "", "", "", 83.33, 1.1193729*^7, "", 19.2, 
  3.441, 2.032, 1569.888, "", 280.775, 10.43, "", "", "", "", 57.85}, 
 {"SSD", "Africa", "South Sudan", "2020-05-05", 46., 0., 0., 0., 4.109, 0., 
  0., 0., "", "", "", "", "", "", "", 83.33, 1.1193729*^7, "", 19.2, 3.441, 
  2.032, 1569.888, "", 280.775, 10.43, "", "", "", "", 57.85}, 
 {"SSD", "Africa", "South Sudan", "2020-05-06", 52., 6., 0., 0., 4.645, 
  0.536, 0., 0., "", "", "", "", "", "", "", 83.33, 1.1193729*^7, "", 19.2, 
  3.441, 2.032, 1569.888, "", 280.775, 10.43, "", "", "", "", 57.85}, 
 {"SSD", "Africa", "South Sudan", "2020-05-07", 74., 22., 0., 0., 6.611, 
  1.965, 0., 0., "", "", "", "", "", "", "", 79.63, 1.1193729*^7, "", 19.2, 
  3.441, 2.032, 1569.888, "", 280.775, 10.43, "", "", "", "", 57.85}, 
 {"SSD", "Africa", "South Sudan", "2020-05-08", 90., 16., 0., 0., 8.04, 
  1.429, 0., 0., "", "", "", "", "", "", "", 75.93, 1.1193729*^7, "", 19.2, 
  3.441, 2.032, 1569.888, "", 280.775, 10.43, "", "", "", "", 57.85}, 
 {"SSD", "Africa", "South Sudan", "2020-05-09", 120., 30., 0., 0., 10.72, 
  2.68, 0., 0., "", "", "", "", "", "", "", 75.93, 1.1193729*^7, "", 19.2, 
  3.441, 2.032, 1569.888, "", 280.775, 10.43, "", "", "", "", 57.85}, 
 {"SSD", "Africa", "South Sudan", "2020-05-10", 143., 23., 0., 0., 12.775, 
  2.055, 0., 0., "", "", "", "", "", "", "", 75.93, 1.1193729*^7, "", 19.2, 
  3.441, 2.032, 1569.888, "", 280.775, 10.43, "", "", "", "", 57.85}, 
 {"SSD", "Africa", "South Sudan", "2020-05-11", 156., 13., 0., 0., 13.936, 
  1.161, 0., 0., "", "", "", "", "", "", "", 75.93, 1.1193729*^7, "", 19.2, 
  3.441, 2.032, 1569.888, "", 280.775, 10.43, "", "", "", "", 57.85}, 
 {"SSD", "Africa", "South Sudan", "2020-05-12", 156., 0., 0., 0., 13.936, 0., 
  0., 0., "", "", "", "", "", "", "", 70.37, 1.1193729*^7, "", 19.2, 3.441, 
  2.032, 1569.888, "", 280.775, 10.43, "", "", "", "", 57.85}, 
 {"SSD", "Africa", "South Sudan", "2020-05-13", 194., 38., 0., 0., 17.331, 
  3.395, 0., 0., "", "", "", "", "", "", "", 70.37, 1.1193729*^7, "", 19.2, 
  3.441, 2.032, 1569.888, "", 280.775, 10.43, "", "", "", "", 57.85}, 
 {"SSD", "Africa", "South Sudan", "2020-05-14", 203., 9., 0., 0., 18.135, 
  0.804, 0., 0., "", "", "", "", "", "", "", 70.37, 1.1193729*^7, "", 19.2, 
  3.441, 2.032, 1569.888, "", 280.775, 10.43, "", "", "", "", 57.85}, 
 {"SSD", "Africa", "South Sudan", "2020-05-15", 231., 28., 1., 1., 20.637, 
  2.501, 0.089, 0.089, "", "", "", "", "", "", "", 70.37, 1.1193729*^7, "", 
  19.2, 3.441, 2.032, 1569.888, "", 280.775, 10.43, "", "", "", "", 57.85}, 
 {"SSD", "Africa", "South Sudan", "2020-05-16", 236., 5., 4., 3., 21.083, 
  0.447, 0.357, 0.268, "", "", "", "", "", "", "", 70.37, 1.1193729*^7, "", 
  19.2, 3.441, 2.032, 1569.888, "", 280.775, 10.43, "", "", "", "", 57.85}, 
 {"SSD", "Africa", "South Sudan", "2020-05-17", 236., 0., 4., 0., 21.083, 0., 
  0.357, 0., "", "", "", "", "", "", "", 70.37, 1.1193729*^7, "", 19.2, 
  3.441, 2.032, 1569.888, "", 280.775, 10.43, "", "", "", "", 57.85}, 
 {"SSD", "Africa", "South Sudan", "2020-05-18", 282., 46., 4., 0., 25.193, 
  4.109, 0.357, 0., "", "", "", "", "", "", "", 70.37, 1.1193729*^7, "", 
  19.2, 3.441, 2.032, 1569.888, "", 280.775, 10.43, "", "", "", "", 57.85}, 
 {"SSD", "Africa", "South Sudan", "2020-05-19", 282., 0., 4., 0., 25.193, 0., 
  0.357, 0., "", "", "", "", "", "", "", 70.37, 1.1193729*^7, "", 19.2, 
  3.441, 2.032, 1569.888, "", 280.775, 10.43, "", "", "", "", 57.85}, 
 {"SSD", "Africa", "South Sudan", "2020-05-20", 285., 3., 6., 2., 25.461, 
  0.268, 0.536, 0.179, "", "", "", "", "", "", "", 70.37, 1.1193729*^7, "", 
  19.2, 3.441, 2.032, 1569.888, "", 280.775, 10.43, "", "", "", "", 57.85}, 
 {"SSD", "Africa", "South Sudan", "2020-05-21", 285., 0., 6., 0., 25.461, 0., 
  0.536, 0., "", "", "", "", "", "", "", 70.37, 1.1193729*^7, "", 19.2, 
  3.441, 2.032, 1569.888, "", 280.775, 10.43, "", "", "", "", 57.85}, 
 {"SSD", "Africa", "South Sudan", "2020-05-22", 339., 54., 6., 0., 30.285, 
  4.824, 0.536, 0., "", "", "", "", "", "", "", 70.37, 1.1193729*^7, "", 
  19.2, 3.441, 2.032, 1569.888, "", 280.775, 10.43, "", "", "", "", 57.85}, 
 {"SSD", "Africa", "South Sudan", "2020-05-23", 339., 0., 6., 0., 30.285, 0., 
  0.536, 0., "", "", "", "", "", "", "", 70.37, 1.1193729*^7, "", 19.2, 
  3.441, 2.032, 1569.888, "", 280.775, 10.43, "", "", "", "", 57.85}, 
 {"SSD", "Africa", "South Sudan", "2020-05-24", 563., 224., 6., 0., 50.296, 
  20.011, 0.536, 0., "", "", "", "", "", "", "", 70.37, 1.1193729*^7, "", 
  19.2, 3.441, 2.032, 1569.888, "", 280.775, 10.43, "", "", "", "", 57.85}, 
 {"SSD", "Africa", "South Sudan", "2020-05-25", 563., 0., 6., 0., 50.296, 0., 
  0.536, 0., "", "", "", "", "", "", "", 70.37, 1.1193729*^7, "", 19.2, 
  3.441, 2.032, 1569.888, "", 280.775, 10.43, "", "", "", "", 57.85}, 
 {"SSD", "Africa", "South Sudan", "2020-05-26", 655., 92., 8., 2., 58.515, 
  8.219, 0.715, 0.179, "", "", "", "", "", "", "", 70.37, 1.1193729*^7, "", 
  19.2, 3.441, 2.032, 1569.888, "", 280.775, 10.43, "", "", "", "", 57.85}, 
 {"SSD", "Africa", "South Sudan", "2020-05-27", 806., 151., 8., 0., 72.005, 
  13.49, 0.715, 0., "", "", "", "", "", "", "", 70.37, 1.1193729*^7, "", 
  19.2, 3.441, 2.032, 1569.888, "", 280.775, 10.43, "", "", "", "", 57.85}, 
 {"SSD", "Africa", "South Sudan", "2020-05-28", 806., 0., 8., 0., 72.005, 0., 
  0.715, 0., "", "", "", "", "", "", "", 70.37, 1.1193729*^7, "", 19.2, 
  3.441, 2.032, 1569.888, "", 280.775, 10.43, "", "", "", "", 57.85}, 
 {"SSD", "Africa", "South Sudan", "2020-05-29", 806., 0., 8., 0., 72.005, 0., 
  0.715, 0., "", "", "", "", "", "", "", 86.57, 1.1193729*^7, "", 19.2, 
  3.441, 2.032, 1569.888, "", 280.775, 10.43, "", "", "", "", 57.85}, 
 {"SSD", "Africa", "South Sudan", "2020-05-30", 994., 188., 10., 2., 88.8, 
  16.795, 0.893, 0.179, "", "", "", "", "", "", "", 86.57, 1.1193729*^7, "", 
  19.2, 3.441, 2.032, 1569.888, "", 280.775, 10.43, "", "", "", "", 57.85}, 
 {"SSD", "Africa", "South Sudan", "2020-05-31", 994., 0., 10., 0., 88.8, 0., 
  0.893, 0., "", "", "", "", "", "", "", 86.57, 1.1193729*^7, "", 19.2, 
  3.441, 2.032, 1569.888, "", 280.775, 10.43, "", "", "", "", 57.85}, 
 {"SSD", "Africa", "South Sudan", "2020-06-01", 994., 0., 10., 0., 88.8, 0., 
  0.893, 0., "", "", "", "", "", "", "", 86.57, 1.1193729*^7, "", 19.2, 
  3.441, 2.032, 1569.888, "", 280.775, 10.43, "", "", "", "", 57.85}, 
 {"SSD", "Africa", "South Sudan", "2020-06-02", 994., 0., 10., 0., 88.8, 0., 
  0.893, 0., "", "", "", "", "", "", "", 86.57, 1.1193729*^7, "", 19.2, 
  3.441, 2.032, 1569.888, "", 280.775, 10.43, "", "", "", "", 57.85}, 
 {"SSD", "Africa", "South Sudan", "2020-06-03", 994., 0., 10., 0., 88.8, 0., 
  0.893, 0., "", "", "", "", "", "", "", 86.57, 1.1193729*^7, "", 19.2, 
  3.441, 2.032, 1569.888, "", 280.775, 10.43, "", "", "", "", 57.85}, 
 {"SSD", "Africa", "South Sudan", "2020-06-04", 994., 0., 10., 0., 88.8, 0., 
  0.893, 0., "", "", "", "", "", "", "", 86.57, 1.1193729*^7, "", 19.2, 
  3.441, 2.032, 1569.888, "", 280.775, 10.43, "", "", "", "", 57.85}, 
 {"SSD", "Africa", "South Sudan", "2020-06-05", 1317., 323., 14., 4., 
  117.655, 28.855, 1.251, 0.357, "", "", "", "", "", "", "", 86.57, 
  1.1193729*^7, "", 19.2, 3.441, 2.032, 1569.888, "", 280.775, 10.43, "", "", 
  "", "", 57.85}, {"SSD", "Africa", "South Sudan", "2020-06-06", 1317., 0., 
  14., 0., 117.655, 0., 1.251, 0., "", "", "", "", "", "", "", 86.57, 
  1.1193729*^7, "", 19.2, 3.441, 2.032, 1569.888, "", 280.775, 10.43, "", "", 
  "", "", 57.85}, {"SSD", "Africa", "South Sudan", "2020-06-07", 1317., 0., 
  14., 0., 117.655, 0., 1.251, 0., "", "", "", "", "", "", "", 86.57, 
  1.1193729*^7, "", 19.2, 3.441, 2.032, 1569.888, "", 280.775, 10.43, "", "", 
  "", "", 57.85}, {"SSD", "Africa", "South Sudan", "2020-06-08", 1317., 0., 
  14., 0., 117.655, 0., 1.251, 0., "", "", "", "", "", "", "", 86.57, 
  1.1193729*^7, "", 19.2, 3.441, 2.032, 1569.888, "", 280.775, 10.43, "", "", 
  "", "", 57.85}, {"SSD", "Africa", "South Sudan", "2020-06-09", 1604., 287., 
  19., 5., 143.295, 25.639, 1.697, 0.447, "", "", "", "", "", "", "", 86.57, 
  1.1193729*^7, "", 19.2, 3.441, 2.032, 1569.888, "", 280.775, 10.43, "", "", 
  "", "", 57.85}, {"SSD", "Africa", "South Sudan", "2020-06-10", 1604., 0., 
  19., 0., 143.295, 0., 1.697, 0., "", "", "", "", "", "", "", 86.57, 
  1.1193729*^7, "", 19.2, 3.441, 2.032, 1569.888, "", 280.775, 10.43, "", "", 
  "", "", 57.85}, {"SSD", "Africa", "South Sudan", "2020-06-11", 1604., 0., 
  19., 0., 143.295, 0., 1.697, 0., "", "", "", "", "", "", "", 86.57, 
  1.1193729*^7, "", 19.2, 3.441, 2.032, 1569.888, "", 280.775, 10.43, "", "", 
  "", "", 57.85}, {"SSD", "Africa", "South Sudan", "2020-06-12", 1604., 0., 
  19., 0., 143.295, 0., 1.697, 0., "", "", "", "", "", "", "", 86.57, 
  1.1193729*^7, "", 19.2, 3.441, 2.032, 1569.888, "", 280.775, 10.43, "", "", 
  "", "", 57.85}, {"SSD", "Africa", "South Sudan", "2020-06-13", 1670., 66., 
  22., 3., 149.191, 5.896, 1.965, 0.268, "", "", "", "", "", "", "", 86.57, 
  1.1193729*^7, "", 19.2, 3.441, 2.032, 1569.888, "", 280.775, 10.43, "", "", 
  "", "", 57.85}, {"SSD", "Africa", "South Sudan", "2020-06-14", 1693., 23., 
  27., 5., 151.245, 2.055, 2.412, 0.447, "", "", "", "", "", "", "", 86.57, 
  1.1193729*^7, "", 19.2, 3.441, 2.032, 1569.888, "", 280.775, 10.43, "", "", 
  "", "", 57.85}, {"SSD", "Africa", "South Sudan", "2020-06-15", 1693., 0., 
  27., 0., 151.245, 0., 2.412, 0., "", "", "", "", "", "", "", 86.57, 
  1.1193729*^7, "", 19.2, 3.441, 2.032, 1569.888, "", 280.775, 10.43, "", "", 
  "", "", 57.85}, {"SSD", "Africa", "South Sudan", "2020-06-16", 1755., 62., 
  30., 3., 156.784, 5.539, 2.68, 0.268, "", "", "", "", "", "", "", 86.57, 
  1.1193729*^7, "", 19.2, 3.441, 2.032, 1569.888, "", 280.775, 10.43, "", "", 
  "", "", 57.85}, {"SSD", "Africa", "South Sudan", "2020-06-17", 1776., 21., 
  30., 0., 158.66, 1.876, 2.68, 0., "", "", "", "", "", "", "", 86.57, 
  1.1193729*^7, "", 19.2, 3.441, 2.032, 1569.888, "", 280.775, 10.43, "", "", 
  "", "", 57.85}, {"SSD", "Africa", "South Sudan", "2020-06-18", 1807., 31., 
  31., 1., 161.43, 2.769, 2.769, 0.089, "", "", "", "", "", "", "", 86.57, 
  1.1193729*^7, "", 19.2, 3.441, 2.032, 1569.888, "", 280.775, 10.43, "", "", 
  "", "", 57.85}, {"SSD", "Africa", "South Sudan", "2020-06-19", 1813., 6., 
  31., 0., 161.966, 0.536, 2.769, 0., "", "", "", "", "", "", "", 86.57, 
  1.1193729*^7, "", 19.2, 3.441, 2.032, 1569.888, "", 280.775, 10.43, "", "", 
  "", "", 57.85}, {"SSD", "Africa", "South Sudan", "2020-06-20", 1813., 0., 
  31., 0., 161.966, 0., 2.769, 0., "", "", "", "", "", "", "", 86.57, 
  1.1193729*^7, "", 19.2, 3.441, 2.032, 1569.888, "", 280.775, 10.43, "", "", 
  "", "", 57.85}, {"SSD", "Africa", "South Sudan", "2020-06-21", 1864., 51., 
  34., 3., 166.522, 4.556, 3.037, 0.268, "", "", "", "", "", "", "", 86.57, 
  1.1193729*^7, "", 19.2, 3.441, 2.032, 1569.888, "", 280.775, 10.43, "", "", 
  "", "", 57.85}, {"SSD", "Africa", "South Sudan", "2020-06-22", 1882., 18., 
  34., 0., 168.13, 1.608, 3.037, 0., "", "", "", "", "", "", "", 86.57, 
  1.1193729*^7, "", 19.2, 3.441, 2.032, 1569.888, "", 280.775, 10.43, "", "", 
  "", "", 57.85}, {"SSD", "Africa", "South Sudan", "2020-06-23", 1892., 10., 
  34., 0., 169.023, 0.893, 3.037, 0., "", "", "", "", "", "", "", 86.57, 
  1.1193729*^7, "", 19.2, 3.441, 2.032, 1569.888, "", 280.775, 10.43, "", "", 
  "", "", 57.85}, {"SSD", "Africa", "South Sudan", "2020-06-24", 1916., 24., 
  35., 1., 171.167, 2.144, 3.127, 0.089, "", "", "", "", "", "", "", 86.57, 
  1.1193729*^7, "", 19.2, 3.441, 2.032, 1569.888, "", 280.775, 10.43, "", "", 
  "", "", 57.85}, {"SSD", "Africa", "South Sudan", "2020-06-25", 1930., 14., 
  36., 1., 172.418, 1.251, 3.216, 0.089, "", "", "", "", "", "", "", 86.57, 
  1.1193729*^7, "", 19.2, 3.441, 2.032, 1569.888, "", 280.775, 10.43, "", "", 
  "", "", 57.85}, {"SSD", "Africa", "South Sudan", "2020-06-26", 1942., 12., 
  36., 0., 173.49, 1.072, 3.216, 0., "", "", "", "", "", "", "", 86.57, 
  1.1193729*^7, "", 19.2, 3.441, 2.032, 1569.888, "", 280.775, 10.43, "", "", 
  "", "", 57.85}, {"SSD", "Africa", "South Sudan", "2020-06-27", 1952., 10., 
  36., 0., 174.383, 0.893, 3.216, 0., "", "", "", "", "", "", "", 86.57, 
  1.1193729*^7, "", 19.2, 3.441, 2.032, 1569.888, "", 280.775, 10.43, "", "", 
  "", "", 57.85}, {"SSD", "Africa", "South Sudan", "2020-06-28", 1958., 6., 
  36., 0., 174.919, 0.536, 3.216, 0., "", "", "", "", "", "", "", 86.57, 
  1.1193729*^7, "", 19.2, 3.441, 2.032, 1569.888, "", 280.775, 10.43, "", "", 
  "", "", 57.85}, {"SSD", "Africa", "South Sudan", "2020-06-29", 1989., 31., 
  36., 0., 177.689, 2.769, 3.216, 0., "", "", "", "", "", "", "", 86.57, 
  1.1193729*^7, "", 19.2, 3.441, 2.032, 1569.888, "", 280.775, 10.43, "", "", 
  "", "", 57.85}, {"SSD", "Africa", "South Sudan", "2020-06-30", 2006., 17., 
  37., 1., 179.207, 1.519, 3.305, 0.089, "", "", "", "", "", "", "", 86.57, 
  1.1193729*^7, "", 19.2, 3.441, 2.032, 1569.888, "", 280.775, 10.43, "", "", 
  "", "", 57.85}, {"SSD", "Africa", "South Sudan", "2020-07-01", 2006., 0., 
  37., 0., 179.207, 0., 3.305, 0., "", "", "", "", "", "", "", 86.57, 
  1.1193729*^7, "", 19.2, 3.441, 2.032, 1569.888, "", 280.775, 10.43, "", "", 
  "", "", 57.85}, {"SSD", "Africa", "South Sudan", "2020-07-02", 2006., 0., 
  37., 0., 179.207, 0., 3.305, 0., "", "", "", "", "", "", "", 86.57, 
  1.1193729*^7, "", 19.2, 3.441, 2.032, 1569.888, "", 280.775, 10.43, "", "", 
  "", "", 57.85}, {"SSD", "Africa", "South Sudan", "2020-07-03", 2036., 30., 
  38., 1., 181.888, 2.68, 3.395, 0.089, "", "", "", "", "", "", "", 86.57, 
  1.1193729*^7, "", 19.2, 3.441, 2.032, 1569.888, "", 280.775, 10.43, "", "", 
  "", "", 57.85}, {"SSD", "Africa", "South Sudan", "2020-07-04", 2036., 0., 
  38., 0., 181.888, 0., 3.395, 0., "", "", "", "", "", "", "", 86.57, 
  1.1193729*^7, "", 19.2, 3.441, 2.032, 1569.888, "", 280.775, 10.43, "", "", 
  "", "", 57.85}, {"SSD", "Africa", "South Sudan", "2020-07-05", 2036., 0., 
  38., 0., 181.888, 0., 3.395, 0., "", "", "", "", "", "", "", 86.57, 
  1.1193729*^7, "", 19.2, 3.441, 2.032, 1569.888, "", 280.775, 10.43, "", "", 
  "", "", 57.85}, {"SSD", "Africa", "South Sudan", "2020-07-06", 2036., 0., 
  38., 0., 181.888, 0., 3.395, 0., "", "", "", "", "", "", "", "", 
  1.1193729*^7, "", 19.2, 3.441, 2.032, 1569.888, "", 280.775, 10.43, "", "", 
  "", "", 57.85}, {"SSD", "Africa", "South Sudan", "2020-07-07", 2093., 57., 
  40., 2., 186.98, 5.092, 3.573, 0.179, "", "", "", "", "", "", "", "", 
  1.1193729*^7, "", 19.2, 3.441, 2.032, 1569.888, "", 280.775, 10.43, "", "", 
  "", "", 57.85}, {"SSD", "Africa", "South Sudan", "2020-07-08", 2098., 5., 
  40., 0., 187.426, 0.447, 3.573, 0., "", "", "", "", "", "", "", "", 
  1.1193729*^7, "", 19.2, 3.441, 2.032, 1569.888, "", 280.775, 10.43, "", "", 
  "", "", 57.85}, {"ESP", "Europe", "Spain", "2019-12-31", 0., 0., 0., 0., 
  0., 0., 0., 0., "", "", "", "", "", "", "", "", 4.6754783*^7, 93.105, 45.5, 
  19.436, 13.799, 34272.36, 1., 99.403, 7.17, 27.4, 31.4, "", 2.97, 83.56}, 
 {"ESP", "Europe", "Spain", "2020-01-01", 0., 0., 0., 0., 0., 0., 0., 0., "", 
  "", "", "", "", "", "", 0., 4.6754783*^7, 93.105, 45.5, 19.436, 13.799, 
  34272.36, 1., 99.403, 7.17, 27.4, 31.4, "", 2.97, 83.56}, 
 {"ESP", "Europe", "Spain", "2020-01-02", 0., 0., 0., 0., 0., 0., 0., 0., "", 
  "", "", "", "", "", "", 0., 4.6754783*^7, 93.105, 45.5, 19.436, 13.799, 
  34272.36, 1., 99.403, 7.17, 27.4, 31.4, "", 2.97, 83.56}, 
 {"ESP", "Europe", "Spain", "2020-01-03", 0., 0., 0., 0., 0., 0., 0., 0., "", 
  "", "", "", "", "", "", 0., 4.6754783*^7, 93.105, 45.5, 19.436, 13.799, 
  34272.36, 1., 99.403, 7.17, 27.4, 31.4, "", 2.97, 83.56}, 
 {"ESP", "Europe", "Spain", "2020-01-04", 0., 0., 0., 0., 0., 0., 0., 0., "", 
  "", "", "", "", "", "", 0., 4.6754783*^7, 93.105, 45.5, 19.436, 13.799, 
  34272.36, 1., 99.403, 7.17, 27.4, 31.4, "", 2.97, 83.56}, 
 {"ESP", "Europe", "Spain", "2020-01-05", 0., 0., 0., 0., 0., 0., 0., 0., "", 
  "", "", "", "", "", "", 0., 4.6754783*^7, 93.105, 45.5, 19.436, 13.799, 
  34272.36, 1., 99.403, 7.17, 27.4, 31.4, "", 2.97, 83.56}, 
 {"ESP", "Europe", "Spain", "2020-01-06", 0., 0., 0., 0., 0., 0., 0., 0., "", 
  "", "", "", "", "", "", 0., 4.6754783*^7, 93.105, 45.5, 19.436, 13.799, 
  34272.36, 1., 99.403, 7.17, 27.4, 31.4, "", 2.97, 83.56}, 
 {"ESP", "Europe", "Spain", "2020-01-07", 0., 0., 0., 0., 0., 0., 0., 0., "", 
  "", "", "", "", "", "", 0., 4.6754783*^7, 93.105, 45.5, 19.436, 13.799, 
  34272.36, 1., 99.403, 7.17, 27.4, 31.4, "", 2.97, 83.56}, 
 {"ESP", "Europe", "Spain", "2020-01-08", 0., 0., 0., 0., 0., 0., 0., 0., "", 
  "", "", "", "", "", "", 0., 4.6754783*^7, 93.105, 45.5, 19.436, 13.799, 
  34272.36, 1., 99.403, 7.17, 27.4, 31.4, "", 2.97, 83.56}, 
 {"ESP", "Europe", "Spain", "2020-01-09", 0., 0., 0., 0., 0., 0., 0., 0., "", 
  "", "", "", "", "", "", 0., 4.6754783*^7, 93.105, 45.5, 19.436, 13.799, 
  34272.36, 1., 99.403, 7.17, 27.4, 31.4, "", 2.97, 83.56}, 
 {"ESP", "Europe", "Spain", "2020-01-10", 0., 0., 0., 0., 0., 0., 0., 0., "", 
  "", "", "", "", "", "", 0., 4.6754783*^7, 93.105, 45.5, 19.436, 13.799, 
  34272.36, 1., 99.403, 7.17, 27.4, 31.4, "", 2.97, 83.56}, 
 {"ESP", "Europe", "Spain", "2020-01-11", 0., 0., 0., 0., 0., 0., 0., 0., "", 
  "", "", "", "", "", "", 0., 4.6754783*^7, 93.105, 45.5, 19.436, 13.799, 
  34272.36, 1., 99.403, 7.17, 27.4, 31.4, "", 2.97, 83.56}, 
 {"ESP", "Europe", "Spain", "2020-01-12", 0., 0., 0., 0., 0., 0., 0., 0., "", 
  "", "", "", "", "", "", 0., 4.6754783*^7, 93.105, 45.5, 19.436, 13.799, 
  34272.36, 1., 99.403, 7.17, 27.4, 31.4, "", 2.97, 83.56}, 
 {"ESP", "Europe", "Spain", "2020-01-13", 0., 0., 0., 0., 0., 0., 0., 0., "", 
  "", "", "", "", "", "", 0., 4.6754783*^7, 93.105, 45.5, 19.436, 13.799, 
  34272.36, 1., 99.403, 7.17, 27.4, 31.4, "", 2.97, 83.56}, 
 {"ESP", "Europe", "Spain", "2020-01-14", 0., 0., 0., 0., 0., 0., 0., 0., "", 
  "", "", "", "", "", "", 0., 4.6754783*^7, 93.105, 45.5, 19.436, 13.799, 
  34272.36, 1., 99.403, 7.17, 27.4, 31.4, "", 2.97, 83.56}, 
 {"ESP", "Europe", "Spain", "2020-01-15", 0., 0., 0., 0., 0., 0., 0., 0., "", 
  "", "", "", "", "", "", 0., 4.6754783*^7, 93.105, 45.5, 19.436, 13.799, 
  34272.36, 1., 99.403, 7.17, 27.4, 31.4, "", 2.97, 83.56}, 
 {"ESP", "Europe", "Spain", "2020-01-16", 0., 0., 0., 0., 0., 0., 0., 0., "", 
  "", "", "", "", "", "", 0., 4.6754783*^7, 93.105, 45.5, 19.436, 13.799, 
  34272.36, 1., 99.403, 7.17, 27.4, 31.4, "", 2.97, 83.56}, 
 {"ESP", "Europe", "Spain", "2020-01-17", 0., 0., 0., 0., 0., 0., 0., 0., "", 
  "", "", "", "", "", "", 0., 4.6754783*^7, 93.105, 45.5, 19.436, 13.799, 
  34272.36, 1., 99.403, 7.17, 27.4, 31.4, "", 2.97, 83.56}, 
 {"ESP", "Europe", "Spain", "2020-01-18", 0., 0., 0., 0., 0., 0., 0., 0., "", 
  "", "", "", "", "", "", 0., 4.6754783*^7, 93.105, 45.5, 19.436, 13.799, 
  34272.36, 1., 99.403, 7.17, 27.4, 31.4, "", 2.97, 83.56}, 
 {"ESP", "Europe", "Spain", "2020-01-19", 0., 0., 0., 0., 0., 0., 0., 0., "", 
  "", "", "", "", "", "", 0., 4.6754783*^7, 93.105, 45.5, 19.436, 13.799, 
  34272.36, 1., 99.403, 7.17, 27.4, 31.4, "", 2.97, 83.56}, 
 {"ESP", "Europe", "Spain", "2020-01-20", 0., 0., 0., 0., 0., 0., 0., 0., "", 
  "", "", "", "", "", "", 0., 4.6754783*^7, 93.105, 45.5, 19.436, 13.799, 
  34272.36, 1., 99.403, 7.17, 27.4, 31.4, "", 2.97, 83.56}, 
 {"ESP", "Europe", "Spain", "2020-01-21", 0., 0., 0., 0., 0., 0., 0., 0., "", 
  "", "", "", "", "", "", 0., 4.6754783*^7, 93.105, 45.5, 19.436, 13.799, 
  34272.36, 1., 99.403, 7.17, 27.4, 31.4, "", 2.97, 83.56}, 
 {"ESP", "Europe", "Spain", "2020-01-22", 0., 0., 0., 0., 0., 0., 0., 0., "", 
  "", "", "", "", "", "", 0., 4.6754783*^7, 93.105, 45.5, 19.436, 13.799, 
  34272.36, 1., 99.403, 7.17, 27.4, 31.4, "", 2.97, 83.56}, 
 {"ESP", "Europe", "Spain", "2020-01-23", 0., 0., 0., 0., 0., 0., 0., 0., "", 
  "", "", "", "", "", "", 0., 4.6754783*^7, 93.105, 45.5, 19.436, 13.799, 
  34272.36, 1., 99.403, 7.17, 27.4, 31.4, "", 2.97, 83.56}, 
 {"ESP", "Europe", "Spain", "2020-01-24", 0., 0., 0., 0., 0., 0., 0., 0., "", 
  "", "", "", "", "", "", 0., 4.6754783*^7, 93.105, 45.5, 19.436, 13.799, 
  34272.36, 1., 99.403, 7.17, 27.4, 31.4, "", 2.97, 83.56}, 
 {"ESP", "Europe", "Spain", "2020-01-25", 0., 0., 0., 0., 0., 0., 0., 0., "", 
  "", "", "", "", "", "", 0., 4.6754783*^7, 93.105, 45.5, 19.436, 13.799, 
  34272.36, 1., 99.403, 7.17, 27.4, 31.4, "", 2.97, 83.56}, 
 {"ESP", "Europe", "Spain", "2020-01-26", 0., 0., 0., 0., 0., 0., 0., 0., "", 
  "", "", "", "", "", "", 0., 4.6754783*^7, 93.105, 45.5, 19.436, 13.799, 
  34272.36, 1., 99.403, 7.17, 27.4, 31.4, "", 2.97, 83.56}, 
 {"ESP", "Europe", "Spain", "2020-01-27", 0., 0., 0., 0., 0., 0., 0., 0., "", 
  "", "", "", "", "", "", 0., 4.6754783*^7, 93.105, 45.5, 19.436, 13.799, 
  34272.36, 1., 99.403, 7.17, 27.4, 31.4, "", 2.97, 83.56}, 
 {"ESP", "Europe", "Spain", "2020-01-28", 0., 0., 0., 0., 0., 0., 0., 0., "", 
  "", "", "", "", "", "", 0., 4.6754783*^7, 93.105, 45.5, 19.436, 13.799, 
  34272.36, 1., 99.403, 7.17, 27.4, 31.4, "", 2.97, 83.56}, 
 {"ESP", "Europe", "Spain", "2020-01-29", 0., 0., 0., 0., 0., 0., 0., 0., "", 
  "", "", "", "", "", "", 0., 4.6754783*^7, 93.105, 45.5, 19.436, 13.799, 
  34272.36, 1., 99.403, 7.17, 27.4, 31.4, "", 2.97, 83.56}, 
 {"ESP", "Europe", "Spain", "2020-01-30", 0., 0., 0., 0., 0., 0., 0., 0., "", 
  "", "", "", "", "", "", 0., 4.6754783*^7, 93.105, 45.5, 19.436, 13.799, 
  34272.36, 1., 99.403, 7.17, 27.4, 31.4, "", 2.97, 83.56}, 
 {"ESP", "Europe", "Spain", "2020-01-31", 0., 0., 0., 0., 0., 0., 0., 0., "", 
  "", "", "", "", "", "", 11.11, 4.6754783*^7, 93.105, 45.5, 19.436, 13.799, 
  34272.36, 1., 99.403, 7.17, 27.4, 31.4, "", 2.97, 83.56}, 
 {"ESP", "Europe", "Spain", "2020-02-01", 1., 1., 0., 0., 0.021, 0.021, 0., 
  0., "", "", "", "", "", "", "", 11.11, 4.6754783*^7, 93.105, 45.5, 19.436, 
  13.799, 34272.36, 1., 99.403, 7.17, 27.4, 31.4, "", 2.97, 83.56}, 
 {"ESP", "Europe", "Spain", "2020-02-02", 1., 0., 0., 0., 0.021, 0., 0., 0., 
  "", "", "", "", "", "", "", 11.11, 4.6754783*^7, 93.105, 45.5, 19.436, 
  13.799, 34272.36, 1., 99.403, 7.17, 27.4, 31.4, "", 2.97, 83.56}, 
 {"ESP", "Europe", "Spain", "2020-02-03", 1., 0., 0., 0., 0.021, 0., 0., 0., 
  "", "", "", "", "", "", "", 11.11, 4.6754783*^7, 93.105, 45.5, 19.436, 
  13.799, 34272.36, 1., 99.403, 7.17, 27.4, 31.4, "", 2.97, 83.56}, 
 {"ESP", "Europe", "Spain", "2020-02-04", 1., 0., 0., 0., 0.021, 0., 0., 0., 
  "", "", "", "", "", "", "", 11.11, 4.6754783*^7, 93.105, 45.5, 19.436, 
  13.799, 34272.36, 1., 99.403, 7.17, 27.4, 31.4, "", 2.97, 83.56}, 
 {"ESP", "Europe", "Spain", "2020-02-05", 1., 0., 0., 0., 0.021, 0., 0., 0., 
  "", "", "", "", "", "", "", 11.11, 4.6754783*^7, 93.105, 45.5, 19.436, 
  13.799, 34272.36, 1., 99.403, 7.17, 27.4, 31.4, "", 2.97, 83.56}, 
 {"ESP", "Europe", "Spain", "2020-02-06", 1., 0., 0., 0., 0.021, 0., 0., 0., 
  "", "", "", "", "", "", "", 11.11, 4.6754783*^7, 93.105, 45.5, 19.436, 
  13.799, 34272.36, 1., 99.403, 7.17, 27.4, 31.4, "", 2.97, 83.56}, 
 {"ESP", "Europe", "Spain", "2020-02-07", 1., 0., 0., 0., 0.021, 0., 0., 0., 
  "", "", "", "", "", "", "", 11.11, 4.6754783*^7, 93.105, 45.5, 19.436, 
  13.799, 34272.36, 1., 99.403, 7.17, 27.4, 31.4, "", 2.97, 83.56}, 
 {"ESP", "Europe", "Spain", "2020-02-08", 1., 0., 0., 0., 0.021, 0., 0., 0., 
  "", "", "", "", "", "", "", 11.11, 4.6754783*^7, 93.105, 45.5, 19.436, 
  13.799, 34272.36, 1., 99.403, 7.17, 27.4, 31.4, "", 2.97, 83.56}, 
 {"ESP", "Europe", "Spain", "2020-02-09", 1., 0., 0., 0., 0.021, 0., 0., 0., 
  "", "", "", "", "", "", "", 11.11, 4.6754783*^7, 93.105, 45.5, 19.436, 
  13.799, 34272.36, 1., 99.403, 7.17, 27.4, 31.4, "", 2.97, 83.56}, 
 {"ESP", "Europe", "Spain", "2020-02-10", 2., 1., 0., 0., 0.043, 0.021, 0., 
  0., "", "", "", "", "", "", "", 11.11, 4.6754783*^7, 93.105, 45.5, 19.436, 
  13.799, 34272.36, 1., 99.403, 7.17, 27.4, 31.4, "", 2.97, 83.56}, 
 {"ESP", "Europe", "Spain", "2020-02-11", 2., 0., 0., 0., 0.043, 0., 0., 0., 
  "", "", "", "", "", "", "", 11.11, 4.6754783*^7, 93.105, 45.5, 19.436, 
  13.799, 34272.36, 1., 99.403, 7.17, 27.4, 31.4, "", 2.97, 83.56}, 
 {"ESP", "Europe", "Spain", "2020-02-12", 2., 0., 0., 0., 0.043, 0., 0., 0., 
  "", "", "", "", "", "", "", 11.11, 4.6754783*^7, 93.105, 45.5, 19.436, 
  13.799, 34272.36, 1., 99.403, 7.17, 27.4, 31.4, "", 2.97, 83.56}, 
 {"ESP", "Europe", "Spain", "2020-02-13", 2., 0., 0., 0., 0.043, 0., 0., 0., 
  "", "", "", "", "", "", "", 11.11, 4.6754783*^7, 93.105, 45.5, 19.436, 
  13.799, 34272.36, 1., 99.403, 7.17, 27.4, 31.4, "", 2.97, 83.56}, 
 {"ESP", "Europe", "Spain", "2020-02-14", 2., 0., 0., 0., 0.043, 0., 0., 0., 
  "", "", "", "", "", "", "", 11.11, 4.6754783*^7, 93.105, 45.5, 19.436, 
  13.799, 34272.36, 1., 99.403, 7.17, 27.4, 31.4, "", 2.97, 83.56}, 
 {"ESP", "Europe", "Spain", "2020-02-15", 2., 0., 0., 0., 0.043, 0., 0., 0., 
  "", "", "", "", "", "", "", 11.11, 4.6754783*^7, 93.105, 45.5, 19.436, 
  13.799, 34272.36, 1., 99.403, 7.17, 27.4, 31.4, "", 2.97, 83.56}, 
 {"ESP", "Europe", "Spain", "2020-02-16", 2., 0., 0., 0., 0.043, 0., 0., 0., 
  "", "", "", "", "", "", "", 11.11, 4.6754783*^7, 93.105, 45.5, 19.436, 
  13.799, 34272.36, 1., 99.403, 7.17, 27.4, 31.4, "", 2.97, 83.56}, 
 {"ESP", "Europe", "Spain", "2020-02-17", 2., 0., 0., 0., 0.043, 0., 0., 0., 
  "", "", "", "", "", "", "", 11.11, 4.6754783*^7, 93.105, 45.5, 19.436, 
  13.799, 34272.36, 1., 99.403, 7.17, 27.4, 31.4, "", 2.97, 83.56}, 
 {"ESP", "Europe", "Spain", "2020-02-18", 2., 0., 0., 0., 0.043, 0., 0., 0., 
  "", "", "", "", "", "", "", 11.11, 4.6754783*^7, 93.105, 45.5, 19.436, 
  13.799, 34272.36, 1., 99.403, 7.17, 27.4, 31.4, "", 2.97, 83.56}, 
 {"ESP", "Europe", "Spain", "2020-02-19", 2., 0., 0., 0., 0.043, 0., 0., 0., 
  "", "", "", "", "", "", "", 11.11, 4.6754783*^7, 93.105, 45.5, 19.436, 
  13.799, 34272.36, 1., 99.403, 7.17, 27.4, 31.4, "", 2.97, 83.56}, 
 {"ESP", "Europe", "Spain", "2020-02-20", 2., 0., 0., 0., 0.043, 0., 0., 0., 
  "", "", "", "", "", "", "", 11.11, 4.6754783*^7, 93.105, 45.5, 19.436, 
  13.799, 34272.36, 1., 99.403, 7.17, 27.4, 31.4, "", 2.97, 83.56}, 
 {"ESP", "Europe", "Spain", "2020-02-21", 2., 0., 0., 0., 0.043, 0., 0., 0., 
  "", "", "", "", "", "", "", 11.11, 4.6754783*^7, 93.105, 45.5, 19.436, 
  13.799, 34272.36, 1., 99.403, 7.17, 27.4, 31.4, "", 2.97, 83.56}, 
 {"ESP", "Europe", "Spain", "2020-02-22", 2., 0., 0., 0., 0.043, 0., 0., 0., 
  "", "", "", "", "", "", "", 11.11, 4.6754783*^7, 93.105, 45.5, 19.436, 
  13.799, 34272.36, 1., 99.403, 7.17, 27.4, 31.4, "", 2.97, 83.56}, 
 {"ESP", "Europe", "Spain", "2020-02-23", 2., 0., 0., 0., 0.043, 0., 0., 0., 
  "", "", "", "", "", "", "", 11.11, 4.6754783*^7, 93.105, 45.5, 19.436, 
  13.799, 34272.36, 1., 99.403, 7.17, 27.4, 31.4, "", 2.97, 83.56}, 
 {"ESP", "Europe", "Spain", "2020-02-24", 2., 0., 0., 0., 0.043, 0., 0., 0., 
  "", "", "", "", "", "", "", 11.11, 4.6754783*^7, 93.105, 45.5, 19.436, 
  13.799, 34272.36, 1., 99.403, 7.17, 27.4, 31.4, "", 2.97, 83.56}, 
 {"ESP", "Europe", "Spain", "2020-02-25", 3., 1., 0., 0., 0.064, 0.021, 0., 
  0., "", "", "", "", "", "", "", 11.11, 4.6754783*^7, 93.105, 45.5, 19.436, 
  13.799, 34272.36, 1., 99.403, 7.17, 27.4, 31.4, "", 2.97, 83.56}, 
 {"ESP", "Europe", "Spain", "2020-02-26", 9., 6., 0., 0., 0.192, 0.128, 0., 
  0., "", "", "", "", "", "", "", 11.11, 4.6754783*^7, 93.105, 45.5, 19.436, 
  13.799, 34272.36, 1., 99.403, 7.17, 27.4, 31.4, "", 2.97, 83.56}, 
 {"ESP", "Europe", "Spain", "2020-02-27", 17., 8., 0., 0., 0.364, 0.171, 0., 
  0., "", "", "", "", "", "", "", 11.11, 4.6754783*^7, 93.105, 45.5, 19.436, 
  13.799, 34272.36, 1., 99.403, 7.17, 27.4, 31.4, "", 2.97, 83.56}, 
 {"ESP", "Europe", "Spain", "2020-02-28", 35., 18., 0., 0., 0.749, 0.385, 0., 
  0., "", "", "", "", "", "", "", 11.11, 4.6754783*^7, 93.105, 45.5, 19.436, 
  13.799, 34272.36, 1., 99.403, 7.17, 27.4, 31.4, "", 2.97, 83.56}, 
 {"ESP", "Europe", "Spain", "2020-02-29", 54., 19., 0., 0., 1.155, 0.406, 0., 
  0., "", "", "", "", "", "", "", 11.11, 4.6754783*^7, 93.105, 45.5, 19.436, 
  13.799, 34272.36, 1., 99.403, 7.17, 27.4, 31.4, "", 2.97, 83.56}, 
 {"ESP", "Europe", "Spain", "2020-03-01", 82., 28., 0., 0., 1.754, 0.599, 0., 
  0., "", "", "", "", "", "", "", 11.11, 4.6754783*^7, 93.105, 45.5, 19.436, 
  13.799, 34272.36, 1., 99.403, 7.17, 27.4, 31.4, "", 2.97, 83.56}, 
 {"ESP", "Europe", "Spain", "2020-03-02", 136., 54., 0., 0., 2.909, 1.155, 
  0., 0., "", "", "", "", "", "", "", 11.11, 4.6754783*^7, 93.105, 45.5, 
  19.436, 13.799, 34272.36, 1., 99.403, 7.17, 27.4, 31.4, "", 2.97, 83.56}, 
 {"ESP", "Europe", "Spain", "2020-03-03", 192., 56., 0., 0., 4.107, 1.198, 
  0., 0., "", "", "", "", "", "", "", 11.11, 4.6754783*^7, 93.105, 45.5, 
  19.436, 13.799, 34272.36, 1., 99.403, 7.17, 27.4, 31.4, "", 2.97, 83.56}, 
 {"ESP", "Europe", "Spain", "2020-03-04", 267., 75., 0., 0., 5.711, 1.604, 
  0., 0., "", "", "", "", "", "", "", 11.11, 4.6754783*^7, 93.105, 45.5, 
  19.436, 13.799, 34272.36, 1., 99.403, 7.17, 27.4, 31.4, "", 2.97, 83.56}, 
 {"ESP", "Europe", "Spain", "2020-03-05", 348., 81., 1., 1., 7.443, 1.732, 
  0.021, 0.021, "", "", "", "", "", "", "", 11.11, 4.6754783*^7, 93.105, 
  45.5, 19.436, 13.799, 34272.36, 1., 99.403, 7.17, 27.4, 31.4, "", 2.97, 
  83.56}, {"ESP", "Europe", "Spain", "2020-03-06", 531., 183., 3., 2., 
  11.357, 3.914, 0.064, 0.043, "", "", "", "", "", "", "", 11.11, 
  4.6754783*^7, 93.105, 45.5, 19.436, 13.799, 34272.36, 1., 99.403, 7.17, 
  27.4, 31.4, "", 2.97, 83.56}, {"ESP", "Europe", "Spain", "2020-03-07", 
  764., 233., 5., 2., 16.341, 4.983, 0.107, 0.043, "", "", "", "", "", "", 
  "", 11.11, 4.6754783*^7, 93.105, 45.5, 19.436, 13.799, 34272.36, 1., 
  99.403, 7.17, 27.4, 31.4, "", 2.97, 83.56}, 
 {"ESP", "Europe", "Spain", "2020-03-08", 1094., 330., 5., 0., 23.399, 7.058, 
  0.107, 0., "", "", "", "", "", "", "", 11.11, 4.6754783*^7, 93.105, 45.5, 
  19.436, 13.799, 34272.36, 1., 99.403, 7.17, 27.4, 31.4, "", 2.97, 83.56}, 
 {"ESP", "Europe", "Spain", "2020-03-09", 1527., 433., 5., 0., 32.66, 9.261, 
  0.107, 0., "", "", "", "", "", "", "", 25., 4.6754783*^7, 93.105, 45.5, 
  19.436, 13.799, 34272.36, 1., 99.403, 7.17, 27.4, 31.4, "", 2.97, 83.56}, 
 {"ESP", "Europe", "Spain", "2020-03-10", 2299., 772., 28., 23., 49.171, 
  16.512, 0.599, 0.492, "", "", "", "", "", "", "", 45.83, 4.6754783*^7, 
  93.105, 45.5, 19.436, 13.799, 34272.36, 1., 99.403, 7.17, 27.4, 31.4, "", 
  2.97, 83.56}, {"ESP", "Europe", "Spain", "2020-03-11", 3274., 975., 35., 
  7., 70.025, 20.853, 0.749, 0.15, "", "", "", "", "", "", "", 45.83, 
  4.6754783*^7, 93.105, 45.5, 19.436, 13.799, 34272.36, 1., 99.403, 7.17, 
  27.4, 31.4, "", 2.97, 83.56}, {"ESP", "Europe", "Spain", "2020-03-12", 
  4427., 1153., 47., 12., 94.685, 24.661, 1.005, 0.257, "", "", "", "", "", 
  "", "", 45.83, 4.6754783*^7, 93.105, 45.5, 19.436, 13.799, 34272.36, 1., 
  99.403, 7.17, 27.4, 31.4, "", 2.97, 83.56}, 
 {"ESP", "Europe", "Spain", "2020-03-13", 5958., 1531., 84., 37., 127.431, 
  32.745, 1.797, 0.791, "", "", "", "", "", "", "", 45.83, 4.6754783*^7, 
  93.105, 45.5, 19.436, 13.799, 34272.36, 1., 99.403, 7.17, 27.4, 31.4, "", 
  2.97, 83.56}, {"ESP", "Europe", "Spain", "2020-03-14", 7641., 1683., 121., 
  37., 163.427, 35.996, 2.588, 0.791, "", "", "", "", "", "", "", 67.13, 
  4.6754783*^7, 93.105, 45.5, 19.436, 13.799, 34272.36, 1., 99.403, 7.17, 
  27.4, 31.4, "", 2.97, 83.56}, {"ESP", "Europe", "Spain", "2020-03-15", 
  9785., 2144., 136., 15., 209.283, 45.856, 2.909, 0.321, "", "", "", "", "", 
  "", "", 67.13, 4.6754783*^7, 93.105, 45.5, 19.436, 13.799, 34272.36, 1., 
  99.403, 7.17, 27.4, 31.4, "", 2.97, 83.56}, 
 {"ESP", "Europe", "Spain", "2020-03-16", 11491., 1706., 288., 152., 245.772, 
  36.488, 6.16, 3.251, "", "", "", "", "", "", "", 68.98, 4.6754783*^7, 
  93.105, 45.5, 19.436, 13.799, 34272.36, 1., 99.403, 7.17, 27.4, 31.4, "", 
  2.97, 83.56}, {"ESP", "Europe", "Spain", "2020-03-17", 13994., 2503., 309., 
  21., 299.306, 53.535, 6.609, 0.449, "", "", "", "", "", "", "", 71.76, 
  4.6754783*^7, 93.105, 45.5, 19.436, 13.799, 34272.36, 1., 99.403, 7.17, 
  27.4, 31.4, "", 2.97, 83.56}, {"ESP", "Europe", "Spain", "2020-03-18", 
  17688., 3694., 491., 182., 378.314, 79.008, 10.502, 3.893, "", "", "", "", 
  "", "", "", 71.76, 4.6754783*^7, 93.105, 45.5, 19.436, 13.799, 34272.36, 
  1., 99.403, 7.17, 27.4, 31.4, "", 2.97, 83.56}, 
 {"ESP", "Europe", "Spain", "2020-03-19", 21735., 4047., 598., 107., 464.872, 
  86.558, 12.79, 2.289, "", "", "", "", "", "", "", 71.76, 4.6754783*^7, 
  93.105, 45.5, 19.436, 13.799, 34272.36, 1., 99.403, 7.17, 27.4, 31.4, "", 
  2.97, 83.56}, {"ESP", "Europe", "Spain", "2020-03-20", 26304., 4569., 767., 
  169., 562.595, 97.723, 16.405, 3.615, "", "", "", "", "", "", "", 71.76, 
  4.6754783*^7, 93.105, 45.5, 19.436, 13.799, 34272.36, 1., 99.403, 7.17, 
  27.4, 31.4, "", 2.97, 83.56}, {"ESP", "Europe", "Spain", "2020-03-21", 
  31750., 5446., 1002., 235., 679.075, 116.48, 21.431, 5.026, "", "", "", "", 
  "", "", "", 71.76, 4.6754783*^7, 93.105, 45.5, 19.436, 13.799, 34272.36, 
  1., 99.403, 7.17, 27.4, 31.4, "", 2.97, 83.56}, 
 {"ESP", "Europe", "Spain", "2020-03-22", 36616., 4866., 1326., 324., 783.15, 
  104.075, 28.361, 6.93, "", "", "", "", "", "", "", 71.76, 4.6754783*^7, 
  93.105, 45.5, 19.436, 13.799, 34272.36, 1., 99.403, 7.17, 27.4, 31.4, "", 
  2.97, 83.56}, {"ESP", "Europe", "Spain", "2020-03-23", 41262., 4646., 
  1720., 394., 882.519, 99.37, 36.788, 8.427, "", "", "", "", "", "", "", 
  71.76, 4.6754783*^7, 93.105, 45.5, 19.436, 13.799, 34272.36, 1., 99.403, 
  7.17, 27.4, 31.4, "", 2.97, 83.56}, {"ESP", "Europe", "Spain", 
  "2020-03-24", 48953., 7691., 2182., 462., 1047.016, 164.497, 46.669, 9.881, 
  "", "", "", "", "", "", "", 71.76, 4.6754783*^7, 93.105, 45.5, 19.436, 
  13.799, 34272.36, 1., 99.403, 7.17, 27.4, 31.4, "", 2.97, 83.56}, 
 {"ESP", "Europe", "Spain", "2020-03-25", 57506., 8553., 2696., 514., 
  1229.949, 182.933, 57.663, 10.994, "", "", "", "", "", "", "", 71.76, 
  4.6754783*^7, 93.105, 45.5, 19.436, 13.799, 34272.36, 1., 99.403, 7.17, 
  27.4, 31.4, "", 2.97, 83.56}, {"ESP", "Europe", "Spain", "2020-03-26", 
  66460., 8954., 3434., 738., 1421.459, 191.51, 73.447, 15.784, "", "", "", 
  "", "", "", "", 71.76, 4.6754783*^7, 93.105, 45.5, 19.436, 13.799, 
  34272.36, 1., 99.403, 7.17, 27.4, 31.4, "", 2.97, 83.56}, 
 {"ESP", "Europe", "Spain", "2020-03-27", 75641., 9181., 4089., 655., 
  1617.824, 196.365, 87.456, 14.009, "", "", "", "", "", "", "", 71.76, 
  4.6754783*^7, 93.105, 45.5, 19.436, 13.799, 34272.36, 1., 99.403, 7.17, 
  27.4, 31.4, "", 2.97, 83.56}, {"ESP", "Europe", "Spain", "2020-03-28", 
  83885., 8244., 4858., 769., 1794.148, 176.324, 103.904, 16.448, "", "", "", 
  "", "", "", "", 71.76, 4.6754783*^7, 93.105, 45.5, 19.436, 13.799, 
  34272.36, 1., 99.403, 7.17, 27.4, 31.4, "", 2.97, 83.56}, 
 {"ESP", "Europe", "Spain", "2020-03-29", 90309., 6424., 5690., 832., 
  1931.546, 137.398, 121.699, 17.795, "", "", "", "", "", "", "", 71.76, 
  4.6754783*^7, 93.105, 45.5, 19.436, 13.799, 34272.36, 1., 99.403, 7.17, 
  27.4, 31.4, "", 2.97, 83.56}, {"ESP", "Europe", "Spain", "2020-03-30", 
  96122., 5813., 6528., 838., 2055.875, 124.33, 139.622, 17.923, "", "", "", 
  "", "", "", "", 85.19, 4.6754783*^7, 93.105, 45.5, 19.436, 13.799, 
  34272.36, 1., 99.403, 7.17, 27.4, 31.4, "", 2.97, 83.56}, 
 {"ESP", "Europe", "Spain", "2020-03-31", 104267., 8145., 7340., 812., 
  2230.082, 174.207, 156.989, 17.367, "", "", "", "", "", "", "", 85.19, 
  4.6754783*^7, 93.105, 45.5, 19.436, 13.799, 34272.36, 1., 99.403, 7.17, 
  27.4, 31.4, "", 2.97, 83.56}, {"ESP", "Europe", "Spain", "2020-04-01", 
  111680., 7413., 8189., 849., 2388.633, 158.551, 175.148, 18.159, "", "", 
  "", "", "", "", "", 85.19, 4.6754783*^7, 93.105, 45.5, 19.436, 13.799, 
  34272.36, 1., 99.403, 7.17, 27.4, 31.4, "", 2.97, 83.56}, 
 {"ESP", "Europe", "Spain", "2020-04-02", 119263., 7583., 9053., 864., 
  2550.819, 162.187, 193.627, 18.479, "", "", "", "", "", "", "", 85.19, 
  4.6754783*^7, 93.105, 45.5, 19.436, 13.799, 34272.36, 1., 99.403, 7.17, 
  27.4, 31.4, "", 2.97, 83.56}, {"ESP", "Europe", "Spain", "2020-04-03", 
  126535., 7272., 10003., 950., 2706.354, 155.535, 213.946, 20.319, "", "", 
  "", "", "", "", "", 85.19, 4.6754783*^7, 93.105, 45.5, 19.436, 13.799, 
  34272.36, 1., 99.403, 7.17, 27.4, 31.4, "", 2.97, 83.56}, 
 {"ESP", "Europe", "Spain", "2020-04-04", 133198., 6663., 10935., 932., 
  2848.864, 142.509, 233.88, 19.934, "", "", "", "", "", "", "", 85.19, 
  4.6754783*^7, 93.105, 45.5, 19.436, 13.799, 34272.36, 1., 99.403, 7.17, 
  27.4, 31.4, "", 2.97, 83.56}, {"ESP", "Europe", "Spain", "2020-04-05", 
  138731., 5533., 11744., 809., 2967.204, 118.341, 251.183, 17.303, "", "", 
  "", "", "", "", "", 85.19, 4.6754783*^7, 93.105, 45.5, 19.436, 13.799, 
  34272.36, 1., 99.403, 7.17, 27.4, 31.4, "", 2.97, 83.56}, 
 {"ESP", "Europe", "Spain", "2020-04-06", 142398., 3667., 12418., 674., 
  3045.635, 78.43, 265.598, 14.416, "", "", "", "", "", "", "", 85.19, 
  4.6754783*^7, 93.105, 45.5, 19.436, 13.799, 34272.36, 1., 99.403, 7.17, 
  27.4, 31.4, "", 2.97, 83.56}, {"ESP", "Europe", "Spain", "2020-04-07", 
  147607., 5209., 13055., 637., 3157.046, 111.411, 279.223, 13.624, "", "", 
  "", "", "", "", "", 85.19, 4.6754783*^7, 93.105, 45.5, 19.436, 13.799, 
  34272.36, 1., 99.403, 7.17, 27.4, 31.4, "", 2.97, 83.56}, 
 {"ESP", "Europe", "Spain", "2020-04-08", 153190., 5583., 13798., 743., 
  3276.456, 119.41, 295.114, 15.891, "", "", "", "", "", "", "", 85.19, 
  4.6754783*^7, 93.105, 45.5, 19.436, 13.799, 34272.36, 1., 99.403, 7.17, 
  27.4, 31.4, "", 2.97, 83.56}, {"ESP", "Europe", "Spain", "2020-04-09", 
  158935., 5745., 14555., 757., 3399.331, 122.875, 311.305, 16.191, "", "", 
  "", "", "", "", "", 85.19, 4.6754783*^7, 93.105, 45.5, 19.436, 13.799, 
  34272.36, 1., 99.403, 7.17, 27.4, 31.4, "", 2.97, 83.56}, 
 {"ESP", "Europe", "Spain", "2020-04-10", 163472., 4537., 15238., 683., 
  3496.37, 97.038, 325.913, 14.608, "", "", "", "", "", "", "", 85.19, 
  4.6754783*^7, 93.105, 45.5, 19.436, 13.799, 34272.36, 1., 99.403, 7.17, 
  27.4, 31.4, "", 2.97, 83.56}, {"ESP", "Europe", "Spain", "2020-04-11", 
  168022., 4550., 15843., 605., 3593.686, 97.316, 338.853, 12.94, "", "", "", 
  "", "", "", "", 85.19, 4.6754783*^7, 93.105, 45.5, 19.436, 13.799, 
  34272.36, 1., 99.403, 7.17, 27.4, 31.4, "", 2.97, 83.56}, 
 {"ESP", "Europe", "Spain", "2020-04-12", 171921., 3899., 16353., 510., 
  3677.078, 83.393, 349.761, 10.908, "", "", "", "", "", "", "", 85.19, 
  4.6754783*^7, 93.105, 45.5, 19.436, 13.799, 34272.36, 1., 99.403, 7.17, 
  27.4, 31.4, "", 2.97, 83.56}, {"ESP", "Europe", "Spain", "2020-04-13", 
  174951., 3030., 16972., 619., 3741.885, 64.806, 363., 13.239, 930230., "", 
  19.896, "", "", "", "tests performed", 85.19, 4.6754783*^7, 93.105, 45.5, 
  19.436, 13.799, 34272.36, 1., 99.403, 7.17, 27.4, 31.4, "", 2.97, 83.56}, 
 {"ESP", "Europe", "Spain", "2020-04-14", 178067., 3116., 17489., 517., 
  3808.53, 66.646, 374.058, 11.058, "", "", "", "", "", "", 
  "tests performed", 85.19, 4.6754783*^7, 93.105, 45.5, 19.436, 13.799, 
  34272.36, 1., 99.403, 7.17, 27.4, 31.4, "", 2.97, 83.56}, 
 {"ESP", "Europe", "Spain", "2020-04-15", 182491., 4424., 18276., 787., 
  3903.151, 94.621, 390.89, 16.833, "", "", "", "", "", "", 
  "tests performed", 85.19, 4.6754783*^7, 93.105, 45.5, 19.436, 13.799, 
  34272.36, 1., 99.403, 7.17, 27.4, 31.4, "", 2.97, 83.56}, 
 {"ESP", "Europe", "Spain", "2020-04-16", 186311., 3820., 18893., 617., 
  3984.854, 81.703, 404.087, 13.197, "", "", "", "", "", "", 
  "tests performed", 85.19, 4.6754783*^7, 93.105, 45.5, 19.436, 13.799, 
  34272.36, 1., 99.403, 7.17, 27.4, 31.4, "", 2.97, 83.56}, 
 {"ESP", "Europe", "Spain", "2020-04-17", 190129., 3818., 19478., 585., 
  4066.514, 81.66, 416.599, 12.512, "", "", "", "", "", "", 
  "tests performed", 85.19, 4.6754783*^7, 93.105, 45.5, 19.436, 13.799, 
  34272.36, 1., 99.403, 7.17, 27.4, 31.4, "", 2.97, 83.56}, 
 {"ESP", "Europe", "Spain", "2020-04-18", 193965., 3836., 20043., 565., 
  4148.56, 82.045, 428.683, 12.084, "", "", "", "", "", "", 
  "tests performed", 85.19, 4.6754783*^7, 93.105, 45.5, 19.436, 13.799, 
  34272.36, 1., 99.403, 7.17, 27.4, 31.4, "", 2.97, 83.56}, 
 {"ESP", "Europe", "Spain", "2020-04-19", 193252., -713., 20453., 410., 
  4133.31, -15.25, 437.453, 8.769, "", "", "", "", "", "", "tests performed", 
  85.19, 4.6754783*^7, 93.105, 45.5, 19.436, 13.799, 34272.36, 1., 99.403, 
  7.17, 27.4, 31.4, "", 2.97, 83.56}, {"ESP", "Europe", "Spain", 
  "2020-04-20", 195470., 2218., 20852., 399., 4180.749, 47.439, 445.986, 
  8.534, "", "", "", "", 10529., 0.225, "tests performed", 85.19, 
  4.6754783*^7, 93.105, 45.5, 19.436, 13.799, 34272.36, 1., 99.403, 7.17, 
  27.4, 31.4, "", 2.97, 83.56}, {"ESP", "Europe", "Spain", "2020-04-21", 
  198421., 2951., 21282., 430., 4243.865, 63.117, 455.183, 9.197, "", "", "", 
  "", 10529., 0.225, "tests performed", 85.19, 4.6754783*^7, 93.105, 45.5, 
  19.436, 13.799, 34272.36, 1., 99.403, 7.17, 27.4, 31.4, "", 2.97, 83.56}, 
 {"ESP", "Europe", "Spain", "2020-04-22", 200733., 2312., 21717., 435., 
  4293.315, 49.449, 464.487, 9.304, "", "", "", "", 10529., 0.225, 
  "tests performed", 85.19, 4.6754783*^7, 93.105, 45.5, 19.436, 13.799, 
  34272.36, 1., 99.403, 7.17, 27.4, 31.4, "", 2.97, 83.56}, 
 {"ESP", "Europe", "Spain", "2020-04-23", 203649., 2916., 22157., 440., 
  4355.683, 62.368, 473.898, 9.411, 1.035522*^6, "", 22.148, "", 10529., 
  0.225, "tests performed", 85.19, 4.6754783*^7, 93.105, 45.5, 19.436, 
  13.799, 34272.36, 1., 99.403, 7.17, 27.4, 31.4, "", 2.97, 83.56}, 
 {"ESP", "Europe", "Spain", "2020-04-24", 205763., 2114., 22524., 367., 
  4400.897, 45.215, 481.748, 7.849, "", "", "", "", 15466., 0.331, 
  "tests performed", 85.19, 4.6754783*^7, 93.105, 45.5, 19.436, 13.799, 
  34272.36, 1., 99.403, 7.17, 27.4, 31.4, "", 2.97, 83.56}, 
 {"ESP", "Europe", "Spain", "2020-04-25", 208269., 2506., 22902., 378., 
  4454.496, 53.599, 489.832, 8.085, "", "", "", "", 20403., 0.436, 
  "tests performed", 85.19, 4.6754783*^7, 93.105, 45.5, 19.436, 13.799, 
  34272.36, 1., 99.403, 7.17, 27.4, 31.4, "", 2.97, 83.56}, 
 {"ESP", "Europe", "Spain", "2020-04-26", 209910., 1641., 23190., 288., 
  4489.594, 35.098, 495.992, 6.16, "", "", "", "", 25340., 0.542, 
  "tests performed", 85.19, 4.6754783*^7, 93.105, 45.5, 19.436, 13.799, 
  34272.36, 1., 99.403, 7.17, 27.4, 31.4, "", 2.97, 83.56}, 
 {"ESP", "Europe", "Spain", "2020-04-27", 211570., 1660., 23190., 0., 
  4525.099, 35.504, 495.992, 0., "", "", "", "", 30276., 0.648, 
  "tests performed", 85.19, 4.6754783*^7, 93.105, 45.5, 19.436, 13.799, 
  34272.36, 1., 99.403, 7.17, 27.4, 31.4, "", 2.97, 83.56}, 
 {"ESP", "Europe", "Spain", "2020-04-28", 213095., 1525., 23822., 632., 
  4557.716, 32.617, 509.509, 13.517, "", "", "", "", 35213., 0.753, 
  "tests performed", 85.19, 4.6754783*^7, 93.105, 45.5, 19.436, 13.799, 
  34272.36, 1., 99.403, 7.17, 27.4, 31.4, "", 2.97, 83.56}, 
 {"ESP", "Europe", "Spain", "2020-04-29", 213942., 847., 24275., 453., 
  4575.831, 18.116, 519.198, 9.689, "", "", "", "", 40150., 0.859, 
  "tests performed", 85.19, 4.6754783*^7, 93.105, 45.5, 19.436, 13.799, 
  34272.36, 1., 99.403, 7.17, 27.4, 31.4, "", 2.97, 83.56}, 
 {"ESP", "Europe", "Spain", "2020-04-30", 215183., 1241., 24543., 268., 
  4602.374, 26.543, 524.93, 5.732, 1.35113*^6, "", 28.898, "", 45087., 0.964, 
  "tests performed", 85.19, 4.6754783*^7, 93.105, 45.5, 19.436, 13.799, 
  34272.36, 1., 99.403, 7.17, 27.4, 31.4, "", 2.97, 83.56}, 
 {"ESP", "Europe", "Spain", "2020-05-01", 216570., 1387., 24824., 281., 
  4632.039, 29.665, 530.94, 6.01, "", "", "", "", 44239., 0.946, 
  "tests performed", 85.19, 4.6754783*^7, 93.105, 45.5, 19.436, 13.799, 
  34272.36, 1., 99.403, 7.17, 27.4, 31.4, "", 2.97, 83.56}, 
 {"ESP", "Europe", "Spain", "2020-05-02", 217804., 1234., 25100., 276., 
  4658.432, 26.393, 536.843, 5.903, "", "", "", "", 43392., 0.928, 
  "tests performed", 85.19, 4.6754783*^7, 93.105, 45.5, 19.436, 13.799, 
  34272.36, 1., 99.403, 7.17, 27.4, 31.4, "", 2.97, 83.56}, 
 {"ESP", "Europe", "Spain", "2020-05-03", 218739., 935., 25264., 164., 
  4678.43, 19.998, 540.351, 3.508, "", "", "", "", 42544., 0.91, 
  "tests performed", 85.19, 4.6754783*^7, 93.105, 45.5, 19.436, 13.799, 
  34272.36, 1., 99.403, 7.17, 27.4, 31.4, "", 2.97, 83.56}, 
 {"ESP", "Europe", "Spain", "2020-05-04", 219205., 466., 25428., 164., 
  4688.397, 9.967, 543.859, 3.508, "", "", "", "", 41697., 0.892, 
  "tests performed", 81.94, 4.6754783*^7, 93.105, 45.5, 19.436, 13.799, 
  34272.36, 1., 99.403, 7.17, 27.4, 31.4, "", 2.97, 83.56}, 
 {"ESP", "Europe", "Spain", "2020-05-05", 220244., 1039., 25613., 185., 
  4710.62, 22.222, 547.816, 3.957, "", "", "", "", 40849., 0.874, 
  "tests performed", 81.94, 4.6754783*^7, 93.105, 45.5, 19.436, 13.799, 
  34272.36, 1., 99.403, 7.17, 27.4, 31.4, "", 2.97, 83.56}, 
 {"ESP", "Europe", "Spain", "2020-05-06", 221124., 880., 25857., 244., 
  4729.441, 18.822, 553.034, 5.219, "", "", "", "", 40002., 0.856, 
  "tests performed", 81.94, 4.6754783*^7, 93.105, 45.5, 19.436, 13.799, 
  34272.36, 1., 99.403, 7.17, 27.4, 31.4, "", 2.97, 83.56}, 
 {"ESP", "Europe", "Spain", "2020-05-07", 222045., 921., 26070., 213., 
  4749.14, 19.699, 557.59, 4.556, 1.625211*^6, "", 34.76, "", 39154., 0.837, 
  "tests performed", 81.94, 4.6754783*^7, 93.105, 45.5, 19.436, 13.799, 
  34272.36, 1., 99.403, 7.17, 27.4, 31.4, "", 2.97, 83.56}, 
 {"ESP", "Europe", "Spain", "2020-05-08", 223218., 1173., 26251., 181., 
  4774.228, 25.088, 561.461, 3.871, "", "", "", "", 39565., 0.846, 
  "tests performed", 81.94, 4.6754783*^7, 93.105, 45.5, 19.436, 13.799, 
  34272.36, 1., 99.403, 7.17, 27.4, 31.4, "", 2.97, 83.56}, 
 {"ESP", "Europe", "Spain", "2020-05-09", 223961., 743., 26478., 227., 
  4790.12, 15.891, 566.316, 4.855, "", "", "", "", 39976., 0.855, 
  "tests performed", 81.94, 4.6754783*^7, 93.105, 45.5, 19.436, 13.799, 
  34272.36, 1., 99.403, 7.17, 27.4, 31.4, "", 2.97, 83.56}, 
 {"ESP", "Europe", "Spain", "2020-05-10", 227377., 3416., 26621., 143., 
  4863.182, 73.062, 569.375, 3.059, "", "", "", "", 40386., 0.864, 
  "tests performed", 81.94, 4.6754783*^7, 93.105, 45.5, 19.436, 13.799, 
  34272.36, 1., 99.403, 7.17, 27.4, 31.4, "", 2.97, 83.56}, 
 {"ESP", "Europe", "Spain", "2020-05-11", 227770., 393., 26744., 123., 
  4871.587, 8.406, 572.006, 2.631, "", "", "", "", 40797., 0.873, 
  "tests performed", 81.94, 4.6754783*^7, 93.105, 45.5, 19.436, 13.799, 
  34272.36, 1., 99.403, 7.17, 27.4, 31.4, "", 2.97, 83.56}, 
 {"ESP", "Europe", "Spain", "2020-05-12", 228252., 482., 26920., 176., 
  4881.896, 10.309, 575.77, 3.764, "", "", "", "", 41207., 0.881, 
  "tests performed", 81.94, 4.6754783*^7, 93.105, 45.5, 19.436, 13.799, 
  34272.36, 1., 99.403, 7.17, 27.4, 31.4, "", 2.97, 83.56}, 
 {"ESP", "Europe", "Spain", "2020-05-13", 228691., 439., 27104., 184., 
  4891.286, 9.389, 579.705, 3.935, "", "", "", "", 41618., 0.89, 
  "tests performed", 83.33, 4.6754783*^7, 93.105, 45.5, 19.436, 13.799, 
  34272.36, 1., 99.403, 7.17, 27.4, 31.4, "", 2.97, 83.56}, 
 {"ESP", "Europe", "Spain", "2020-05-14", 229540., 849., 27321., 217., 
  4909.444, 18.159, 584.347, 4.641, 1.919411*^6, "", 41.053, "", 42029., 
  0.899, "tests performed", 83.33, 4.6754783*^7, 93.105, 45.5, 19.436, 
  13.799, 34272.36, 1., 99.403, 7.17, 27.4, 31.4, "", 2.97, 83.56}, 
 {"ESP", "Europe", "Spain", "2020-05-15", 230183., 643., 27459., 138., 
  4923.197, 13.753, 587.298, 2.952, "", "", "", "", 42190., 0.902, 
  "tests performed", 83.33, 4.6754783*^7, 93.105, 45.5, 19.436, 13.799, 
  34272.36, 1., 99.403, 7.17, 27.4, 31.4, "", 2.97, 83.56}, 
 {"ESP", "Europe", "Spain", "2020-05-16", 230698., 515., 27563., 104., 
  4934.212, 11.015, 589.523, 2.224, "", "", "", "", 42350., 0.906, 
  "tests performed", 83.33, 4.6754783*^7, 93.105, 45.5, 19.436, 13.799, 
  34272.36, 1., 99.403, 7.17, 27.4, 31.4, "", 2.97, 83.56}, 
 {"ESP", "Europe", "Spain", "2020-05-17", 231350., 652., 27650., 87., 
  4948.157, 13.945, 591.383, 1.861, "", "", "", "", 42511., 0.909, 
  "tests performed", 79.17, 4.6754783*^7, 93.105, 45.5, 19.436, 13.799, 
  34272.36, 1., 99.403, 7.17, 27.4, 31.4, "", 2.97, 83.56}, 
 {"ESP", "Europe", "Spain", "2020-05-18", 231606., 256., 27709., 59., 
  4953.632, 5.475, 592.645, 1.262, "", "", "", "", 42672., 0.913, 
  "tests performed", 79.17, 4.6754783*^7, 93.105, 45.5, 19.436, 13.799, 
  34272.36, 1., 99.403, 7.17, 27.4, 31.4, "", 2.97, 83.56}, 
 {"ESP", "Europe", "Spain", "2020-05-19", 232037., 431., 27778., 69., 
  4962.851, 9.218, 594.121, 1.476, "", "", "", "", 42833., 0.916, 
  "tests performed", 79.17, 4.6754783*^7, 93.105, 45.5, 19.436, 13.799, 
  34272.36, 1., 99.403, 7.17, 27.4, 31.4, "", 2.97, 83.56}, 
 {"ESP", "Europe", "Spain", "2020-05-20", 232555., 518., 27888., 110., 
  4973.93, 11.079, 596.474, 2.353, "", "", "", "", 42994., 0.92, 
  "tests performed", 79.17, 4.6754783*^7, 93.105, 45.5, 19.436, 13.799, 
  34272.36, 1., 99.403, 7.17, 27.4, 31.4, "", 2.97, 83.56}, 
 {"ESP", "Europe", "Spain", "2020-05-21", 233037., 482., 27940., 52., 
  4984.239, 10.309, 597.586, 1.112, 2.221497*^6, "", 47.514, "", 43155., 
  0.923, "tests performed", 79.17, 4.6754783*^7, 93.105, 45.5, 19.436, 
  13.799, 34272.36, 1., 99.403, 7.17, 27.4, 31.4, "", 2.97, 83.56}, 
 {"ESP", "Europe", "Spain", "2020-05-22", 234824., 1787., 28628., 688., 
  5022.459, 38.221, 612.301, 14.715, "", "", "", "", 43413., 0.929, 
  "tests performed", 75.46, 4.6754783*^7, 93.105, 45.5, 19.436, 13.799, 
  34272.36, 1., 99.403, 7.17, 27.4, 31.4, "", 2.97, 83.56}, 
 {"ESP", "Europe", "Spain", "2020-05-23", 235290., 466., 28678., 50., 
  5032.426, 9.967, 613.37, 1.069, "", "", "", "", 43672., 0.934, 
  "tests performed", 75.46, 4.6754783*^7, 93.105, 45.5, 19.436, 13.799, 
  34272.36, 1., 99.403, 7.17, 27.4, 31.4, "", 2.97, 83.56}, 
 {"ESP", "Europe", "Spain", "2020-05-24", 235772., 482., 28752., 74., 
  5042.735, 10.309, 614.953, 1.583, "", "", "", "", 43930., 0.94, 
  "tests performed", 75.46, 4.6754783*^7, 93.105, 45.5, 19.436, 13.799, 
  34272.36, 1., 99.403, 7.17, 27.4, 31.4, "", 2.97, 83.56}, 
 {"ESP", "Europe", "Spain", "2020-05-25", 235400., -372., 26834., -1918., 
  5034.779, -7.956, 573.931, -41.023, "", "", "", "", 44188., 0.945, 
  "tests performed", 75.46, 4.6754783*^7, 93.105, 45.5, 19.436, 13.799, 
  34272.36, 1., 99.403, 7.17, 27.4, 31.4, "", 2.97, 83.56}, 
 {"ESP", "Europe", "Spain", "2020-05-26", 236259., 859., 27117., 283., 
  5053.151, 18.372, 579.983, 6.053, "", "", "", "", 44446., 0.951, 
  "tests performed", 71.76, 4.6754783*^7, 93.105, 45.5, 19.436, 13.799, 
  34272.36, 1., 99.403, 7.17, 27.4, 31.4, "", 2.97, 83.56}, 
 {"ESP", "Europe", "Spain", "2020-05-27", 236769., 510., 27118., 1., 
  5064.059, 10.908, 580.005, 0.021, "", "", "", "", 44704., 0.956, 
  "tests performed", 68.06, 4.6754783*^7, 93.105, 45.5, 19.436, 13.799, 
  34272.36, 1., 99.403, 7.17, 27.4, 31.4, "", 2.97, 83.56}, 
 {"ESP", "Europe", "Spain", "2020-05-28", 237906., 1137., 27119., 1., 
  5088.378, 24.318, 580.026, 0.021, 2.536234*^6, "", 54.245, "", 44962., 
  0.962, "tests performed", 68.06, 4.6754783*^7, 93.105, 45.5, 19.436, 
  13.799, 34272.36, 1., 99.403, 7.17, 27.4, 31.4, "", 2.97, 83.56}, 
 {"ESP", "Europe", "Spain", "2020-05-29", 238564., 658., 27121., 2., 
  5102.451, 14.073, 580.069, 0.043, "", "", "", "", 44389., 0.949, 
  "tests performed", 68.06, 4.6754783*^7, 93.105, 45.5, 19.436, 13.799, 
  34272.36, 1., 99.403, 7.17, 27.4, 31.4, "", 2.97, 83.56}, 
 {"ESP", "Europe", "Spain", "2020-05-30", 239228., 664., 27125., 4., 
  5116.653, 14.202, 580.155, 0.086, "", "", "", "", 43816., 0.937, 
  "tests performed", 68.06, 4.6754783*^7, 93.105, 45.5, 19.436, 13.799, 
  34272.36, 1., 99.403, 7.17, 27.4, 31.4, "", 2.97, 83.56}, 
 {"ESP", "Europe", "Spain", "2020-05-31", 239429., 201., 27127., 2., 
  5120.952, 4.299, 580.197, 0.043, "", "", "", "", 43243., 0.925, 
  "tests performed", 68.06, 4.6754783*^7, 93.105, 45.5, 19.436, 13.799, 
  34272.36, 1., 99.403, 7.17, 27.4, 31.4, "", 2.97, 83.56}, 
 {"ESP", "Europe", "Spain", "2020-06-01", 239638., 209., 27127., 0., 
  5125.422, 4.47, 580.197, 0., "", "", "", "", 42669., 0.913, 
  "tests performed", 66.67, 4.6754783*^7, 93.105, 45.5, 19.436, 13.799, 
  34272.36, 1., 99.403, 7.17, 27.4, 31.4, "", 2.97, 83.56}, 
 {"ESP", "Europe", "Spain", "2020-06-02", 239932., 294., 27127., 0., 5131.71, 
  6.288, 580.197, 0., "", "", "", "", 42096., 0.9, "tests performed", 66.67, 
  4.6754783*^7, 93.105, 45.5, 19.436, 13.799, 34272.36, 1., 99.403, 7.17, 
  27.4, 31.4, "", 2.97, 83.56}, {"ESP", "Europe", "Spain", "2020-06-03", 
  240326., 394., 27128., 1., 5140.137, 8.427, 580.219, 0.021, "", "", "", "", 
  41523., 0.888, "tests performed", 66.67, 4.6754783*^7, 93.105, 45.5, 
  19.436, 13.799, 34272.36, 1., 99.403, 7.17, 27.4, 31.4, "", 2.97, 83.56}, 
 {"ESP", "Europe", "Spain", "2020-06-04", 240660., 334., 27133., 5., 
  5147.281, 7.144, 580.326, 0.107, 2.82288*^6, "", 60.376, "", 40949., 0.876, 
  "tests performed", 66.67, 4.6754783*^7, 93.105, 45.5, 19.436, 13.799, 
  34272.36, 1., 99.403, 7.17, 27.4, 31.4, "", 2.97, 83.56}, 
 {"ESP", "Europe", "Spain", "2020-06-05", 240978., 318., 27134., 1., 
  5154.082, 6.801, 580.347, 0.021, "", "", "", "", 39974., 0.855, 
  "tests performed", 66.67, 4.6754783*^7, 93.105, 45.5, 19.436, 13.799, 
  34272.36, 1., 99.403, 7.17, 27.4, 31.4, "", 2.97, 83.56}, 
 {"ESP", "Europe", "Spain", "2020-06-06", 241310., 332., 27135., 1., 
  5161.183, 7.101, 580.368, 0.021, "", "", "", "", 38999., 0.834, 
  "tests performed", 66.67, 4.6754783*^7, 93.105, 45.5, 19.436, 13.799, 
  34272.36, 1., 99.403, 7.17, 27.4, 31.4, "", 2.97, 83.56}, 
 {"ESP", "Europe", "Spain", "2020-06-07", 241550., 240., 27136., 1., 
  5166.316, 5.133, 580.39, 0.021, "", "", "", "", 38024., 0.813, 
  "tests performed", 66.67, 4.6754783*^7, 93.105, 45.5, 19.436, 13.799, 
  34272.36, 1., 99.403, 7.17, 27.4, 31.4, "", 2.97, 83.56}, 
 {"ESP", "Europe", "Spain", "2020-06-08", 241717., 167., 27136., 0., 
  5169.888, 3.572, 580.39, 0., "", "", "", "", 37048., 0.792, 
  "tests performed", 57.41, 4.6754783*^7, 93.105, 45.5, 19.436, 13.799, 
  34272.36, 1., 99.403, 7.17, 27.4, 31.4, "", 2.97, 83.56}, 
 {"ESP", "Europe", "Spain", "2020-06-09", 241966., 249., 27136., 0., 
  5175.214, 5.326, 580.39, 0., "", "", "", "", 36073., 0.772, 
  "tests performed", 57.41, 4.6754783*^7, 93.105, 45.5, 19.436, 13.799, 
  34272.36, 1., 99.403, 7.17, 27.4, 31.4, "", 2.97, 83.56}, 
 {"ESP", "Europe", "Spain", "2020-06-10", 242280., 314., 27136., 0., 5181.93, 
  6.716, 580.39, 0., "", "", "", "", 35098., 0.751, "tests performed", 57.41, 
  4.6754783*^7, 93.105, 45.5, 19.436, 13.799, 34272.36, 1., 99.403, 7.17, 
  27.4, 31.4, "", 2.97, 83.56}, {"ESP", "Europe", "Spain", "2020-06-11", 
  242707., 427., 27136., 0., 5191.062, 9.133, 580.39, 0., 3.061738*^6, "", 
  65.485, "", 34123., 0.73, "tests performed", 57.41, 4.6754783*^7, 93.105, 
  45.5, 19.436, 13.799, 34272.36, 1., 99.403, 7.17, 27.4, 31.4, "", 2.97, 
  83.56}, {"ESP", "Europe", "Spain", "2020-06-12", 243209., 502., 27136., 0., 
  5201.799, 10.737, 580.39, 0., "", "", "", "", 33914., 0.725, 
  "tests performed", 57.41, 4.6754783*^7, 93.105, 45.5, 19.436, 13.799, 
  34272.36, 1., 99.403, 7.17, 27.4, 31.4, "", 2.97, 83.56}, 
 {"ESP", "Europe", "Spain", "2020-06-13", 243605., 396., 27136., 0., 
  5210.269, 8.47, 580.39, 0., "", "", "", "", 33706., 0.721, 
  "tests performed", 57.41, 4.6754783*^7, 93.105, 45.5, 19.436, 13.799, 
  34272.36, 1., 99.403, 7.17, 27.4, 31.4, "", 2.97, 83.56}, 
 {"ESP", "Europe", "Spain", "2020-06-14", 243928., 323., 27136., 0., 
  5217.177, 6.908, 580.39, 0., "", "", "", "", 33498., 0.716, 
  "tests performed", 57.41, 4.6754783*^7, 93.105, 45.5, 19.436, 13.799, 
  34272.36, 1., 99.403, 7.17, 27.4, 31.4, "", 2.97, 83.56}, 
 {"ESP", "Europe", "Spain", "2020-06-15", 244109., 181., 27136., 0., 
  5221.049, 3.871, 580.39, 0., "", "", "", "", 33289., 0.712, 
  "tests performed", 57.41, 4.6754783*^7, 93.105, 45.5, 19.436, 13.799, 
  34272.36, 1., 99.403, 7.17, 27.4, 31.4, "", 2.97, 83.56}, 
 {"ESP", "Europe", "Spain", "2020-06-16", 244328., 219., 27136., 0., 
  5225.733, 4.684, 580.39, 0., "", "", "", "", 33081., 0.708, 
  "tests performed", 57.41, 4.6754783*^7, 93.105, 45.5, 19.436, 13.799, 
  34272.36, 1., 99.403, 7.17, 27.4, 31.4, "", 2.97, 83.56}, 
 {"ESP", "Europe", "Spain", "2020-06-17", 244683., 355., 27136., 0., 
  5233.326, 7.593, 580.39, 0., "", "", "", "", 32873., 0.703, 
  "tests performed", 57.41, 4.6754783*^7, 93.105, 45.5, 19.436, 13.799, 
  34272.36, 1., 99.403, 7.17, 27.4, 31.4, "", 2.97, 83.56}, 
 {"ESP", "Europe", "Spain", "2020-06-18", 245268., 585., 27136., 0., 
  5245.838, 12.512, 580.39, 0., 3.290388*^6, "", 70.375, "", 32664., 0.699, 
  "tests performed", 57.41, 4.6754783*^7, 93.105, 45.5, 19.436, 13.799, 
  34272.36, 1., 99.403, 7.17, 27.4, 31.4, "", 2.97, 83.56}, 
 {"ESP", "Europe", "Spain", "2020-06-19", 245575., 307., 28315., 1179., 
  5252.404, 6.566, 605.606, 25.217, "", "", "", "", 31666., 0.677, 
  "tests performed", 57.41, 4.6754783*^7, 93.105, 45.5, 19.436, 13.799, 
  34272.36, 1., 99.403, 7.17, 27.4, 31.4, "", 2.97, 83.56}, 
 {"ESP", "Europe", "Spain", "2020-06-20", 245938., 363., 28322., 7., 
  5260.168, 7.764, 605.756, 0.15, "", "", "", "", 30668., 0.656, 
  "tests performed", 57.41, 4.6754783*^7, 93.105, 45.5, 19.436, 13.799, 
  34272.36, 1., 99.403, 7.17, 27.4, 31.4, "", 2.97, 83.56}, 
 {"ESP", "Europe", "Spain", "2020-06-21", 246272., 334., 28323., 1., 
  5267.311, 7.144, 605.778, 0.021, "", "", "", "", 29670., 0.635, 
  "tests performed", 33.8, 4.6754783*^7, 93.105, 45.5, 19.436, 13.799, 
  34272.36, 1., 99.403, 7.17, 27.4, 31.4, "", 2.97, 83.56}, 
 {"ESP", "Europe", "Spain", "2020-06-22", 246504., 232., 28324., 1., 
  5272.273, 4.962, 605.799, 0.021, "", "", "", "", 28672., 0.613, 
  "tests performed", 33.8, 4.6754783*^7, 93.105, 45.5, 19.436, 13.799, 
  34272.36, 1., 99.403, 7.17, 27.4, 31.4, "", 2.97, 83.56}, 
 {"ESP", "Europe", "Spain", "2020-06-23", 246752., 248., 28325., 1., 
  5277.578, 5.304, 605.82, 0.021, "", "", "", "", 27674., 0.592, 
  "tests performed", 33.8, 4.6754783*^7, 93.105, 45.5, 19.436, 13.799, 
  34272.36, 1., 99.403, 7.17, 27.4, 31.4, "", 2.97, 83.56}, 
 {"ESP", "Europe", "Spain", "2020-06-24", 247086., 334., 28327., 2., 
  5284.721, 7.144, 605.863, 0.043, "", "", "", "", 26676., 0.571, 
  "tests performed", 33.8, 4.6754783*^7, 93.105, 45.5, 19.436, 13.799, 
  34272.36, 1., 99.403, 7.17, 27.4, 31.4, "", 2.97, 83.56}, 
 {"ESP", "Europe", "Spain", "2020-06-25", 247486., 400., 28330., 3., 
  5293.277, 8.555, 605.927, 0.064, 3.47013*^6, "", 74.22, "", 25677., 0.549, 
  "tests performed", 33.8, 4.6754783*^7, 93.105, 45.5, 19.436, 13.799, 
  34272.36, 1., 99.403, 7.17, 27.4, 31.4, "", 2.97, 83.56}, 
 {"ESP", "Europe", "Spain", "2020-06-26", 247905., 419., 28338., 8., 
  5302.238, 8.962, 606.098, 0.171, "", "", "", "", 25567., 0.547, 
  "tests performed", 33.8, 4.6754783*^7, 93.105, 45.5, 19.436, 13.799, 
  34272.36, 1., 99.403, 7.17, 27.4, 31.4, "", 2.97, 83.56}, 
 {"ESP", "Europe", "Spain", "2020-06-27", 248469., 564., 28341., 3., 
  5314.301, 12.063, 606.163, 0.064, "", "", "", "", 25456., 0.544, 
  "tests performed", 33.8, 4.6754783*^7, 93.105, 45.5, 19.436, 13.799, 
  34272.36, 1., 99.403, 7.17, 27.4, 31.4, "", 2.97, 83.56}, 
 {"ESP", "Europe", "Spain", "2020-06-28", 248770., 301., 28343., 2., 
  5320.739, 6.438, 606.205, 0.043, "", "", "", "", 25346., 0.542, 
  "tests performed", 33.8, 4.6754783*^7, 93.105, 45.5, 19.436, 13.799, 
  34272.36, 1., 99.403, 7.17, 27.4, 31.4, "", 2.97, 83.56}, 
 {"ESP", "Europe", "Spain", "2020-06-29", 248970., 200., 28346., 3., 
  5325.017, 4.278, 606.27, 0.064, "", "", "", "", 25235., 0.54, 
  "tests performed", 33.8, 4.6754783*^7, 93.105, 45.5, 19.436, 13.799, 
  34272.36, 1., 99.403, 7.17, 27.4, 31.4, "", 2.97, 83.56}, 
 {"ESP", "Europe", "Spain", "2020-06-30", 249271., 301., 28355., 9., 
  5331.455, 6.438, 606.462, 0.192, "", "", "", "", 25125., 0.537, 
  "tests performed", 33.8, 4.6754783*^7, 93.105, 45.5, 19.436, 13.799, 
  34272.36, 1., 99.403, 7.17, 27.4, 31.4, "", 2.97, 83.56}, 
 {"ESP", "Europe", "Spain", "2020-07-01", 249659., 388., 28363., 8., 
  5339.753, 8.299, 606.633, 0.171, "", "", "", "", 25014., 0.535, 
  "tests performed", 33.8, 4.6754783*^7, 93.105, 45.5, 19.436, 13.799, 
  34272.36, 1., 99.403, 7.17, 27.4, 31.4, "", 2.97, 83.56}, 
 {"ESP", "Europe", "Spain", "2020-07-02", 250103., 444., 28368., 5., 5349.25, 
  9.496, 606.74, 0.107, 3.644458*^6, "", 77.948, "", 24904., 0.533, 
  "tests performed", 33.8, 4.6754783*^7, 93.105, 45.5, 19.436, 13.799, 
  34272.36, 1., 99.403, 7.17, 27.4, 31.4, "", 2.97, 83.56}, 
 {"ESP", "Europe", "Spain", "2020-07-03", 250545., 442., 28385., 17., 
  5358.703, 9.454, 607.104, 0.364, "", "", "", "", "", "", "", 33.8, 
  4.6754783*^7, 93.105, 45.5, 19.436, 13.799, 34272.36, 1., 99.403, 7.17, 
  27.4, 31.4, "", 2.97, 83.56}, {"ESP", "Europe", "Spain", "2020-07-04", 
  250545., 0., 28385., 0., 5358.703, 0., 607.104, 0., "", "", "", "", "", "", 
  "", 49.54, 4.6754783*^7, 93.105, 45.5, 19.436, 13.799, 34272.36, 1., 
  99.403, 7.17, 27.4, 31.4, "", 2.97, 83.56}, 
 {"ESP", "Europe", "Spain", "2020-07-05", 250545., 0., 28385., 0., 5358.703, 
  0., 607.104, 0., "", "", "", "", "", "", "", 49.54, 4.6754783*^7, 93.105, 
  45.5, 19.436, 13.799, 34272.36, 1., 99.403, 7.17, 27.4, 31.4, "", 2.97, 
  83.56}, {"ESP", "Europe", "Spain", "2020-07-06", 251789., 1244., 28388., 
  3., 5385.31, 26.607, 607.168, 0.064, "", "", "", "", "", "", "", 49.54, 
  4.6754783*^7, 93.105, 45.5, 19.436, 13.799, 34272.36, 1., 99.403, 7.17, 
  27.4, 31.4, "", 2.97, 83.56}, {"ESP", "Europe", "Spain", "2020-07-07", 
  252130., 341., 28392., 4., 5392.603, 7.293, 607.253, 0.086, "", "", "", "", 
  "", "", "", "", 4.6754783*^7, 93.105, 45.5, 19.436, 13.799, 34272.36, 1., 
  99.403, 7.17, 27.4, 31.4, "", 2.97, 83.56}, {"LKA", "Asia", "Sri Lanka", 
  "2019-12-31", 0., 0., 0., 0., 0., 0., 0., 0., "", "", "", "", "", "", "", 
  "", 2.141325*^7, 341.955, 34.1, 10.069, 5.331, 11669.077, 0.7, 197.093, 
  10.68, 0.3, 27., "", 3.6, 76.98}, {"LKA", "Asia", "Sri Lanka", 
  "2020-01-01", 0., 0., 0., 0., 0., 0., 0., 0., "", "", "", "", "", "", "", 
  0., 2.141325*^7, 341.955, 34.1, 10.069, 5.331, 11669.077, 0.7, 197.093, 
  10.68, 0.3, 27., "", 3.6, 76.98}, {"LKA", "Asia", "Sri Lanka", 
  "2020-01-02", 0., 0., 0., 0., 0., 0., 0., 0., "", "", "", "", "", "", "", 
  0., 2.141325*^7, 341.955, 34.1, 10.069, 5.331, 11669.077, 0.7, 197.093, 
  10.68, 0.3, 27., "", 3.6, 76.98}, {"LKA", "Asia", "Sri Lanka", 
  "2020-01-03", 0., 0., 0., 0., 0., 0., 0., 0., "", "", "", "", "", "", "", 
  0., 2.141325*^7, 341.955, 34.1, 10.069, 5.331, 11669.077, 0.7, 197.093, 
  10.68, 0.3, 27., "", 3.6, 76.98}, {"LKA", "Asia", "Sri Lanka", 
  "2020-01-04", 0., 0., 0., 0., 0., 0., 0., 0., "", "", "", "", "", "", "", 
  0., 2.141325*^7, 341.955, 34.1, 10.069, 5.331, 11669.077, 0.7, 197.093, 
  10.68, 0.3, 27., "", 3.6, 76.98}, {"LKA", "Asia", "Sri Lanka", 
  "2020-01-05", 0., 0., 0., 0., 0., 0., 0., 0., "", "", "", "", "", "", "", 
  0., 2.141325*^7, 341.955, 34.1, 10.069, 5.331, 11669.077, 0.7, 197.093, 
  10.68, 0.3, 27., "", 3.6, 76.98}, {"LKA", "Asia", "Sri Lanka", 
  "2020-01-06", 0., 0., 0., 0., 0., 0., 0., 0., "", "", "", "", "", "", "", 
  0., 2.141325*^7, 341.955, 34.1, 10.069, 5.331, 11669.077, 0.7, 197.093, 
  10.68, 0.3, 27., "", 3.6, 76.98}, {"LKA", "Asia", "Sri Lanka", 
  "2020-01-07", 0., 0., 0., 0., 0., 0., 0., 0., "", "", "", "", "", "", "", 
  0., 2.141325*^7, 341.955, 34.1, 10.069, 5.331, 11669.077, 0.7, 197.093, 
  10.68, 0.3, 27., "", 3.6, 76.98}, {"LKA", "Asia", "Sri Lanka", 
  "2020-01-08", 0., 0., 0., 0., 0., 0., 0., 0., "", "", "", "", "", "", "", 
  0., 2.141325*^7, 341.955, 34.1, 10.069, 5.331, 11669.077, 0.7, 197.093, 
  10.68, 0.3, 27., "", 3.6, 76.98}, {"LKA", "Asia", "Sri Lanka", 
  "2020-01-09", 0., 0., 0., 0., 0., 0., 0., 0., "", "", "", "", "", "", "", 
  0., 2.141325*^7, 341.955, 34.1, 10.069, 5.331, 11669.077, 0.7, 197.093, 
  10.68, 0.3, 27., "", 3.6, 76.98}, {"LKA", "Asia", "Sri Lanka", 
  "2020-01-10", 0., 0., 0., 0., 0., 0., 0., 0., "", "", "", "", "", "", "", 
  0., 2.141325*^7, 341.955, 34.1, 10.069, 5.331, 11669.077, 0.7, 197.093, 
  10.68, 0.3, 27., "", 3.6, 76.98}, {"LKA", "Asia", "Sri Lanka", 
  "2020-01-11", 0., 0., 0., 0., 0., 0., 0., 0., "", "", "", "", "", "", "", 
  0., 2.141325*^7, 341.955, 34.1, 10.069, 5.331, 11669.077, 0.7, 197.093, 
  10.68, 0.3, 27., "", 3.6, 76.98}, {"LKA", "Asia", "Sri Lanka", 
  "2020-01-12", 0., 0., 0., 0., 0., 0., 0., 0., "", "", "", "", "", "", "", 
  0., 2.141325*^7, 341.955, 34.1, 10.069, 5.331, 11669.077, 0.7, 197.093, 
  10.68, 0.3, 27., "", 3.6, 76.98}, {"LKA", "Asia", "Sri Lanka", 
  "2020-01-13", 0., 0., 0., 0., 0., 0., 0., 0., "", "", "", "", "", "", "", 
  0., 2.141325*^7, 341.955, 34.1, 10.069, 5.331, 11669.077, 0.7, 197.093, 
  10.68, 0.3, 27., "", 3.6, 76.98}, {"LKA", "Asia", "Sri Lanka", 
  "2020-01-14", 0., 0., 0., 0., 0., 0., 0., 0., "", "", "", "", "", "", "", 
  0., 2.141325*^7, 341.955, 34.1, 10.069, 5.331, 11669.077, 0.7, 197.093, 
  10.68, 0.3, 27., "", 3.6, 76.98}, {"LKA", "Asia", "Sri Lanka", 
  "2020-01-15", 0., 0., 0., 0., 0., 0., 0., 0., "", "", "", "", "", "", "", 
  0., 2.141325*^7, 341.955, 34.1, 10.069, 5.331, 11669.077, 0.7, 197.093, 
  10.68, 0.3, 27., "", 3.6, 76.98}, {"LKA", "Asia", "Sri Lanka", 
  "2020-01-16", 0., 0., 0., 0., 0., 0., 0., 0., "", "", "", "", "", "", "", 
  0., 2.141325*^7, 341.955, 34.1, 10.069, 5.331, 11669.077, 0.7, 197.093, 
  10.68, 0.3, 27., "", 3.6, 76.98}, {"LKA", "Asia", "Sri Lanka", 
  "2020-01-17", 0., 0., 0., 0., 0., 0., 0., 0., "", "", "", "", "", "", "", 
  0., 2.141325*^7, 341.955, 34.1, 10.069, 5.331, 11669.077, 0.7, 197.093, 
  10.68, 0.3, 27., "", 3.6, 76.98}, {"LKA", "Asia", "Sri Lanka", 
  "2020-01-18", 0., 0., 0., 0., 0., 0., 0., 0., "", "", "", "", "", "", "", 
  0., 2.141325*^7, 341.955, 34.1, 10.069, 5.331, 11669.077, 0.7, 197.093, 
  10.68, 0.3, 27., "", 3.6, 76.98}, {"LKA", "Asia", "Sri Lanka", 
  "2020-01-19", 0., 0., 0., 0., 0., 0., 0., 0., "", "", "", "", "", "", "", 
  0., 2.141325*^7, 341.955, 34.1, 10.069, 5.331, 11669.077, 0.7, 197.093, 
  10.68, 0.3, 27., "", 3.6, 76.98}, {"LKA", "Asia", "Sri Lanka", 
  "2020-01-20", 0., 0., 0., 0., 0., 0., 0., 0., "", "", "", "", "", "", "", 
  0., 2.141325*^7, 341.955, 34.1, 10.069, 5.331, 11669.077, 0.7, 197.093, 
  10.68, 0.3, 27., "", 3.6, 76.98}, {"LKA", "Asia", "Sri Lanka", 
  "2020-01-21", 0., 0., 0., 0., 0., 0., 0., 0., "", "", "", "", "", "", "", 
  0., 2.141325*^7, 341.955, 34.1, 10.069, 5.331, 11669.077, 0.7, 197.093, 
  10.68, 0.3, 27., "", 3.6, 76.98}, {"LKA", "Asia", "Sri Lanka", 
  "2020-01-22", 0., 0., 0., 0., 0., 0., 0., 0., "", "", "", "", "", "", "", 
  0., 2.141325*^7, 341.955, 34.1, 10.069, 5.331, 11669.077, 0.7, 197.093, 
  10.68, 0.3, 27., "", 3.6, 76.98}, {"LKA", "Asia", "Sri Lanka", 
  "2020-01-23", 0., 0., 0., 0., 0., 0., 0., 0., "", "", "", "", "", "", "", 
  0., 2.141325*^7, 341.955, 34.1, 10.069, 5.331, 11669.077, 0.7, 197.093, 
  10.68, 0.3, 27., "", 3.6, 76.98}, {"LKA", "Asia", "Sri Lanka", 
  "2020-01-24", 0., 0., 0., 0., 0., 0., 0., 0., "", "", "", "", "", "", "", 
  0., 2.141325*^7, 341.955, 34.1, 10.069, 5.331, 11669.077, 0.7, 197.093, 
  10.68, 0.3, 27., "", 3.6, 76.98}, {"LKA", "Asia", "Sri Lanka", 
  "2020-01-25", 0., 0., 0., 0., 0., 0., 0., 0., "", "", "", "", "", "", "", 
  0., 2.141325*^7, 341.955, 34.1, 10.069, 5.331, 11669.077, 0.7, 197.093, 
  10.68, 0.3, 27., "", 3.6, 76.98}, {"LKA", "Asia", "Sri Lanka", 
  "2020-01-26", 0., 0., 0., 0., 0., 0., 0., 0., "", "", "", "", "", "", "", 
  2.78, 2.141325*^7, 341.955, 34.1, 10.069, 5.331, 11669.077, 0.7, 197.093, 
  10.68, 0.3, 27., "", 3.6, 76.98}, {"LKA", "Asia", "Sri Lanka", 
  "2020-01-27", 0., 0., 0., 0., 0., 0., 0., 0., "", "", "", "", "", "", "", 
  2.78, 2.141325*^7, 341.955, 34.1, 10.069, 5.331, 11669.077, 0.7, 197.093, 
  10.68, 0.3, 27., "", 3.6, 76.98}, {"LKA", "Asia", "Sri Lanka", 
  "2020-01-28", 1., 1., 0., 0., 0.047, 0.047, 0., 0., "", "", "", "", "", "", 
  "", 8.33, 2.141325*^7, 341.955, 34.1, 10.069, 5.331, 11669.077, 0.7, 
  197.093, 10.68, 0.3, 27., "", 3.6, 76.98}, {"LKA", "Asia", "Sri Lanka", 
  "2020-01-29", 1., 0., 0., 0., 0.047, 0., 0., 0., "", "", "", "", "", "", 
  "", 8.33, 2.141325*^7, 341.955, 34.1, 10.069, 5.331, 11669.077, 0.7, 
  197.093, 10.68, 0.3, 27., "", 3.6, 76.98}, {"LKA", "Asia", "Sri Lanka", 
  "2020-01-30", 1., 0., 0., 0., 0.047, 0., 0., 0., "", "", "", "", "", "", 
  "", 8.33, 2.141325*^7, 341.955, 34.1, 10.069, 5.331, 11669.077, 0.7, 
  197.093, 10.68, 0.3, 27., "", 3.6, 76.98}, {"LKA", "Asia", "Sri Lanka", 
  "2020-01-31", 1., 0., 0., 0., 0.047, 0., 0., 0., "", "", "", "", "", "", 
  "", 8.33, 2.141325*^7, 341.955, 34.1, 10.069, 5.331, 11669.077, 0.7, 
  197.093, 10.68, 0.3, 27., "", 3.6, 76.98}, {"LKA", "Asia", "Sri Lanka", 
  "2020-02-01", 1., 0., 0., 0., 0.047, 0., 0., 0., "", "", "", "", "", "", 
  "", 8.33, 2.141325*^7, 341.955, 34.1, 10.069, 5.331, 11669.077, 0.7, 
  197.093, 10.68, 0.3, 27., "", 3.6, 76.98}, {"LKA", "Asia", "Sri Lanka", 
  "2020-02-02", 1., 0., 0., 0., 0.047, 0., 0., 0., "", "", "", "", "", "", 
  "", 8.33, 2.141325*^7, 341.955, 34.1, 10.069, 5.331, 11669.077, 0.7, 
  197.093, 10.68, 0.3, 27., "", 3.6, 76.98}, {"LKA", "Asia", "Sri Lanka", 
  "2020-02-03", 1., 0., 0., 0., 0.047, 0., 0., 0., "", "", "", "", "", "", 
  "", 8.33, 2.141325*^7, 341.955, 34.1, 10.069, 5.331, 11669.077, 0.7, 
  197.093, 10.68, 0.3, 27., "", 3.6, 76.98}, {"LKA", "Asia", "Sri Lanka", 
  "2020-02-04", 1., 0., 0., 0., 0.047, 0., 0., 0., "", "", "", "", "", "", 
  "", 8.33, 2.141325*^7, 341.955, 34.1, 10.069, 5.331, 11669.077, 0.7, 
  197.093, 10.68, 0.3, 27., "", 3.6, 76.98}, {"LKA", "Asia", "Sri Lanka", 
  "2020-02-05", 1., 0., 0., 0., 0.047, 0., 0., 0., "", "", "", "", "", "", 
  "", 8.33, 2.141325*^7, 341.955, 34.1, 10.069, 5.331, 11669.077, 0.7, 
  197.093, 10.68, 0.3, 27., "", 3.6, 76.98}, {"LKA", "Asia", "Sri Lanka", 
  "2020-02-06", 1., 0., 0., 0., 0.047, 0., 0., 0., "", "", "", "", "", "", 
  "", 8.33, 2.141325*^7, 341.955, 34.1, 10.069, 5.331, 11669.077, 0.7, 
  197.093, 10.68, 0.3, 27., "", 3.6, 76.98}, {"LKA", "Asia", "Sri Lanka", 
  "2020-02-07", 1., 0., 0., 0., 0.047, 0., 0., 0., "", "", "", "", "", "", 
  "", 8.33, 2.141325*^7, 341.955, 34.1, 10.069, 5.331, 11669.077, 0.7, 
  197.093, 10.68, 0.3, 27., "", 3.6, 76.98}, {"LKA", "Asia", "Sri Lanka", 
  "2020-02-08", 1., 0., 0., 0., 0.047, 0., 0., 0., "", "", "", "", "", "", 
  "", 8.33, 2.141325*^7, 341.955, 34.1, 10.069, 5.331, 11669.077, 0.7, 
  197.093, 10.68, 0.3, 27., "", 3.6, 76.98}, {"LKA", "Asia", "Sri Lanka", 
  "2020-02-09", 1., 0., 0., 0., 0.047, 0., 0., 0., "", "", "", "", "", "", 
  "", 8.33, 2.141325*^7, 341.955, 34.1, 10.069, 5.331, 11669.077, 0.7, 
  197.093, 10.68, 0.3, 27., "", 3.6, 76.98}, {"LKA", "Asia", "Sri Lanka", 
  "2020-02-10", 1., 0., 0., 0., 0.047, 0., 0., 0., "", "", "", "", "", "", 
  "", 8.33, 2.141325*^7, 341.955, 34.1, 10.069, 5.331, 11669.077, 0.7, 
  197.093, 10.68, 0.3, 27., "", 3.6, 76.98}, {"LKA", "Asia", "Sri Lanka", 
  "2020-02-11", 1., 0., 0., 0., 0.047, 0., 0., 0., "", "", "", "", "", "", 
  "", 8.33, 2.141325*^7, 341.955, 34.1, 10.069, 5.331, 11669.077, 0.7, 
  197.093, 10.68, 0.3, 27., "", 3.6, 76.98}, {"LKA", "Asia", "Sri Lanka", 
  "2020-02-12", 1., 0., 0., 0., 0.047, 0., 0., 0., "", "", "", "", "", "", 
  "", 8.33, 2.141325*^7, 341.955, 34.1, 10.069, 5.331, 11669.077, 0.7, 
  197.093, 10.68, 0.3, 27., "", 3.6, 76.98}, {"LKA", "Asia", "Sri Lanka", 
  "2020-02-13", 1., 0., 0., 0., 0.047, 0., 0., 0., "", "", "", "", "", "", 
  "", 8.33, 2.141325*^7, 341.955, 34.1, 10.069, 5.331, 11669.077, 0.7, 
  197.093, 10.68, 0.3, 27., "", 3.6, 76.98}, {"LKA", "Asia", "Sri Lanka", 
  "2020-02-14", 1., 0., 0., 0., 0.047, 0., 0., 0., "", "", "", "", "", "", 
  "", 8.33, 2.141325*^7, 341.955, 34.1, 10.069, 5.331, 11669.077, 0.7, 
  197.093, 10.68, 0.3, 27., "", 3.6, 76.98}, {"LKA", "Asia", "Sri Lanka", 
  "2020-02-15", 1., 0., 0., 0., 0.047, 0., 0., 0., "", "", "", "", "", "", 
  "", 8.33, 2.141325*^7, 341.955, 34.1, 10.069, 5.331, 11669.077, 0.7, 
  197.093, 10.68, 0.3, 27., "", 3.6, 76.98}, {"LKA", "Asia", "Sri Lanka", 
  "2020-02-16", 1., 0., 0., 0., 0.047, 0., 0., 0., "", "", "", "", "", "", 
  "", 8.33, 2.141325*^7, 341.955, 34.1, 10.069, 5.331, 11669.077, 0.7, 
  197.093, 10.68, 0.3, 27., "", 3.6, 76.98}, {"LKA", "Asia", "Sri Lanka", 
  "2020-02-17", 1., 0., 0., 0., 0.047, 0., 0., 0., "", "", "", "", "", "", 
  "", 8.33, 2.141325*^7, 341.955, 34.1, 10.069, 5.331, 11669.077, 0.7, 
  197.093, 10.68, 0.3, 27., "", 3.6, 76.98}, {"LKA", "Asia", "Sri Lanka", 
  "2020-02-18", 1., 0., 0., 0., 0.047, 0., 0., 0., "", "", "", "", "", "", 
  "", 8.33, 2.141325*^7, 341.955, 34.1, 10.069, 5.331, 11669.077, 0.7, 
  197.093, 10.68, 0.3, 27., "", 3.6, 76.98}, {"LKA", "Asia", "Sri Lanka", 
  "2020-02-19", 1., 0., 0., 0., 0.047, 0., 0., 0., "", "", "", "", "", "", 
  "", 8.33, 2.141325*^7, 341.955, 34.1, 10.069, 5.331, 11669.077, 0.7, 
  197.093, 10.68, 0.3, 27., "", 3.6, 76.98}, {"LKA", "Asia", "Sri Lanka", 
  "2020-02-20", 1., 0., 0., 0., 0.047, 0., 0., 0., "", "", "", "", "", "", 
  "", 8.33, 2.141325*^7, 341.955, 34.1, 10.069, 5.331, 11669.077, 0.7, 
  197.093, 10.68, 0.3, 27., "", 3.6, 76.98}, {"LKA", "Asia", "Sri Lanka", 
  "2020-02-21", 1., 0., 0., 0., 0.047, 0., 0., 0., "", "", "", "", "", "", 
  "", 8.33, 2.141325*^7, 341.955, 34.1, 10.069, 5.331, 11669.077, 0.7, 
  197.093, 10.68, 0.3, 27., "", 3.6, 76.98}, {"LKA", "Asia", "Sri Lanka", 
  "2020-02-22", 1., 0., 0., 0., 0.047, 0., 0., 0., "", "", "", "", "", "", 
  "", 8.33, 2.141325*^7, 341.955, 34.1, 10.069, 5.331, 11669.077, 0.7, 
  197.093, 10.68, 0.3, 27., "", 3.6, 76.98}, {"LKA", "Asia", "Sri Lanka", 
  "2020-02-23", 1., 0., 0., 0., 0.047, 0., 0., 0., "", "", "", "", "", "", 
  "", 8.33, 2.141325*^7, 341.955, 34.1, 10.069, 5.331, 11669.077, 0.7, 
  197.093, 10.68, 0.3, 27., "", 3.6, 76.98}, {"LKA", "Asia", "Sri Lanka", 
  "2020-02-24", 1., 0., 0., 0., 0.047, 0., 0., 0., "", "", "", "", "", "", 
  "", 11.11, 2.141325*^7, 341.955, 34.1, 10.069, 5.331, 11669.077, 0.7, 
  197.093, 10.68, 0.3, 27., "", 3.6, 76.98}, {"LKA", "Asia", "Sri Lanka", 
  "2020-02-25", 1., 0., 0., 0., 0.047, 0., 0., 0., "", "", "", "", "", "", 
  "", 11.11, 2.141325*^7, 341.955, 34.1, 10.069, 5.331, 11669.077, 0.7, 
  197.093, 10.68, 0.3, 27., "", 3.6, 76.98}, {"LKA", "Asia", "Sri Lanka", 
  "2020-02-26", 1., 0., 0., 0., 0.047, 0., 0., 0., "", "", "", "", "", "", 
  "", 11.11, 2.141325*^7, 341.955, 34.1, 10.069, 5.331, 11669.077, 0.7, 
  197.093, 10.68, 0.3, 27., "", 3.6, 76.98}, {"LKA", "Asia", "Sri Lanka", 
  "2020-02-27", 1., 0., 0., 0., 0.047, 0., 0., 0., "", "", "", "", "", "", 
  "", 11.11, 2.141325*^7, 341.955, 34.1, 10.069, 5.331, 11669.077, 0.7, 
  197.093, 10.68, 0.3, 27., "", 3.6, 76.98}, {"LKA", "Asia", "Sri Lanka", 
  "2020-02-28", 1., 0., 0., 0., 0.047, 0., 0., 0., "", "", "", "", "", "", 
  "", 11.11, 2.141325*^7, 341.955, 34.1, 10.069, 5.331, 11669.077, 0.7, 
  197.093, 10.68, 0.3, 27., "", 3.6, 76.98}, {"LKA", "Asia", "Sri Lanka", 
  "2020-02-29", 1., 0., 0., 0., 0.047, 0., 0., 0., "", "", "", "", "", "", 
  "", 11.11, 2.141325*^7, 341.955, 34.1, 10.069, 5.331, 11669.077, 0.7, 
  197.093, 10.68, 0.3, 27., "", 3.6, 76.98}, {"LKA", "Asia", "Sri Lanka", 
  "2020-03-01", 1., 0., 0., 0., 0.047, 0., 0., 0., "", "", "", "", "", "", 
  "", 11.11, 2.141325*^7, 341.955, 34.1, 10.069, 5.331, 11669.077, 0.7, 
  197.093, 10.68, 0.3, 27., "", 3.6, 76.98}, {"LKA", "Asia", "Sri Lanka", 
  "2020-03-02", 1., 0., 0., 0., 0.047, 0., 0., 0., "", "", "", "", "", "", 
  "", 11.11, 2.141325*^7, 341.955, 34.1, 10.069, 5.331, 11669.077, 0.7, 
  197.093, 10.68, 0.3, 27., "", 3.6, 76.98}, {"LKA", "Asia", "Sri Lanka", 
  "2020-03-12", 2., 1., 0., 0., 0.093, 0.047, 0., 0., "", "", "", "", "", "", 
  "", 11.11, 2.141325*^7, 341.955, 34.1, 10.069, 5.331, 11669.077, 0.7, 
  197.093, 10.68, 0.3, 27., "", 3.6, 76.98}, {"LKA", "Asia", "Sri Lanka", 
  "2020-03-13", 3., 1., 0., 0., 0.14, 0.047, 0., 0., "", "", "", "", "", "", 
  "", 18.52, 2.141325*^7, 341.955, 34.1, 10.069, 5.331, 11669.077, 0.7, 
  197.093, 10.68, 0.3, 27., "", 3.6, 76.98}, {"LKA", "Asia", "Sri Lanka", 
  "2020-03-14", 6., 3., 0., 0., 0.28, 0.14, 0., 0., "", "", "", "", "", "", 
  "", 49.07, 2.141325*^7, 341.955, 34.1, 10.069, 5.331, 11669.077, 0.7, 
  197.093, 10.68, 0.3, 27., "", 3.6, 76.98}, {"LKA", "Asia", "Sri Lanka", 
  "2020-03-15", 11., 5., 0., 0., 0.514, 0.234, 0., 0., "", "", "", "", "", 
  "", "", 49.07, 2.141325*^7, 341.955, 34.1, 10.069, 5.331, 11669.077, 0.7, 
  197.093, 10.68, 0.3, 27., "", 3.6, 76.98}, {"LKA", "Asia", "Sri Lanka", 
  "2020-03-16", 19., 8., 0., 0., 0.887, 0.374, 0., 0., "", "", "", "", "", 
  "", "", 60.19, 2.141325*^7, 341.955, 34.1, 10.069, 5.331, 11669.077, 0.7, 
  197.093, 10.68, 0.3, 27., "", 3.6, 76.98}, {"LKA", "Asia", "Sri Lanka", 
  "2020-03-17", 29., 10., 0., 0., 1.354, 0.467, 0., 0., "", "", "", "", "", 
  "", "", 60.19, 2.141325*^7, 341.955, 34.1, 10.069, 5.331, 11669.077, 0.7, 
  197.093, 10.68, 0.3, 27., "", 3.6, 76.98}, {"LKA", "Asia", "Sri Lanka", 
  "2020-03-18", 42., 13., 0., 0., 1.961, 0.607, 0., 0., "", "", "", "", "", 
  "", "", 81.48, 2.141325*^7, 341.955, 34.1, 10.069, 5.331, 11669.077, 0.7, 
  197.093, 10.68, 0.3, 27., "", 3.6, 76.98}, {"LKA", "Asia", "Sri Lanka", 
  "2020-03-19", 42., 0., 0., 0., 1.961, 0., 0., 0., "", "", "", "", "", "", 
  "", 84.26, 2.141325*^7, 341.955, 34.1, 10.069, 5.331, 11669.077, 0.7, 
  197.093, 10.68, 0.3, 27., "", 3.6, 76.98}, {"LKA", "Asia", "Sri Lanka", 
  "2020-03-20", 53., 11., 0., 0., 2.475, 0.514, 0., 0., "", "", "", "", "", 
  "", "", 88.89, 2.141325*^7, 341.955, 34.1, 10.069, 5.331, 11669.077, 0.7, 
  197.093, 10.68, 0.3, 27., "", 3.6, 76.98}, {"LKA", "Asia", "Sri Lanka", 
  "2020-03-21", 66., 13., 0., 0., 3.082, 0.607, 0., 0., "", "", "", "", "", 
  "", "", 88.89, 2.141325*^7, 341.955, 34.1, 10.069, 5.331, 11669.077, 0.7, 
  197.093, 10.68, 0.3, 27., "", 3.6, 76.98}, {"LKA", "Asia", "Sri Lanka", 
  "2020-03-22", 78., 12., 0., 0., 3.643, 0.56, 0., 0., "", "", "", "", "", 
  "", "", 88.89, 2.141325*^7, 341.955, 34.1, 10.069, 5.331, 11669.077, 0.7, 
  197.093, 10.68, 0.3, 27., "", 3.6, 76.98}, {"LKA", "Asia", "Sri Lanka", 
  "2020-03-23", 87., 9., 0., 0., 4.063, 0.42, 0., 0., "", "", "", "", "", "", 
  "", 97.22, 2.141325*^7, 341.955, 34.1, 10.069, 5.331, 11669.077, 0.7, 
  197.093, 10.68, 0.3, 27., "", 3.6, 76.98}, {"LKA", "Asia", "Sri Lanka", 
  "2020-03-24", 97., 10., 0., 0., 4.53, 0.467, 0., 0., "", "", "", "", "", 
  "", "", 97.22, 2.141325*^7, 341.955, 34.1, 10.069, 5.331, 11669.077, 0.7, 
  197.093, 10.68, 0.3, 27., "", 3.6, 76.98}, {"LKA", "Asia", "Sri Lanka", 
  "2020-03-25", 102., 5., 0., 0., 4.763, 0.234, 0., 0., "", "", "", "", "", 
  "", "", 97.22, 2.141325*^7, 341.955, 34.1, 10.069, 5.331, 11669.077, 0.7, 
  197.093, 10.68, 0.3, 27., "", 3.6, 76.98}, {"LKA", "Asia", "Sri Lanka", 
  "2020-03-26", 102., 0., 0., 0., 4.763, 0., 0., 0., "", "", "", "", "", "", 
  "", 97.22, 2.141325*^7, 341.955, 34.1, 10.069, 5.331, 11669.077, 0.7, 
  197.093, 10.68, 0.3, 27., "", 3.6, 76.98}, {"LKA", "Asia", "Sri Lanka", 
  "2020-03-27", 106., 4., 0., 0., 4.95, 0.187, 0., 0., "", "", "", "", "", 
  "", "", 100., 2.141325*^7, 341.955, 34.1, 10.069, 5.331, 11669.077, 0.7, 
  197.093, 10.68, 0.3, 27., "", 3.6, 76.98}, {"LKA", "Asia", "Sri Lanka", 
  "2020-03-28", 106., 0., 0., 0., 4.95, 0., 0., 0., "", "", "", "", "", "", 
  "", 100., 2.141325*^7, 341.955, 34.1, 10.069, 5.331, 11669.077, 0.7, 
  197.093, 10.68, 0.3, 27., "", 3.6, 76.98}, {"LKA", "Asia", "Sri Lanka", 
  "2020-03-29", 115., 9., 1., 1., 5.371, 0.42, 0.047, 0.047, "", "", "", "", 
  "", "", "", 100., 2.141325*^7, 341.955, 34.1, 10.069, 5.331, 11669.077, 
  0.7, 197.093, 10.68, 0.3, 27., "", 3.6, 76.98}, 
 {"LKA", "Asia", "Sri Lanka", "2020-03-30", 120., 5., 1., 0., 5.604, 0.234, 
  0.047, 0., "", "", "", "", "", "", "", 100., 2.141325*^7, 341.955, 34.1, 
  10.069, 5.331, 11669.077, 0.7, 197.093, 10.68, 0.3, 27., "", 3.6, 76.98}, 
 {"LKA", "Asia", "Sri Lanka", "2020-03-31", 120., 0., 1., 0., 5.604, 0., 
  0.047, 0., "", "", "", "", "", "", "", 100., 2.141325*^7, 341.955, 34.1, 
  10.069, 5.331, 11669.077, 0.7, 197.093, 10.68, 0.3, 27., "", 3.6, 76.98}, 
 {"LKA", "Asia", "Sri Lanka", "2020-04-01", 122., 2., 2., 1., 5.697, 0.093, 
  0.093, 0.047, "", "", "", "", "", "", "", 100., 2.141325*^7, 341.955, 34.1, 
  10.069, 5.331, 11669.077, 0.7, 197.093, 10.68, 0.3, 27., "", 3.6, 76.98}, 
 {"LKA", "Asia", "Sri Lanka", "2020-04-02", 143., 21., 2., 0., 6.678, 0.981, 
  0.093, 0., "", "", "", "", "", "", "", 100., 2.141325*^7, 341.955, 34.1, 
  10.069, 5.331, 11669.077, 0.7, 197.093, 10.68, 0.3, 27., "", 3.6, 76.98}, 
 {"LKA", "Asia", "Sri Lanka", "2020-04-03", 148., 5., 3., 1., 6.912, 0.234, 
  0.14, 0.047, "", "", "", "", "", "", "", 100., 2.141325*^7, 341.955, 34.1, 
  10.069, 5.331, 11669.077, 0.7, 197.093, 10.68, 0.3, 27., "", 3.6, 76.98}, 
 {"LKA", "Asia", "Sri Lanka", "2020-04-04", 151., 3., 4., 1., 7.052, 0.14, 
  0.187, 0.047, "", "", "", "", "", "", "", 100., 2.141325*^7, 341.955, 34.1, 
  10.069, 5.331, 11669.077, 0.7, 197.093, 10.68, 0.3, 27., "", 3.6, 76.98}, 
 {"LKA", "Asia", "Sri Lanka", "2020-04-05", 159., 8., 5., 1., 7.425, 0.374, 
  0.234, 0.047, "", "", "", "", "", "", "", 100., 2.141325*^7, 341.955, 34.1, 
  10.069, 5.331, 11669.077, 0.7, 197.093, 10.68, 0.3, 27., "", 3.6, 76.98}, 
 {"LKA", "Asia", "Sri Lanka", "2020-04-06", 166., 7., 5., 0., 7.752, 0.327, 
  0.234, 0., "", "", "", "", "", "", "", 100., 2.141325*^7, 341.955, 34.1, 
  10.069, 5.331, 11669.077, 0.7, 197.093, 10.68, 0.3, 27., "", 3.6, 76.98}, 
 {"LKA", "Asia", "Sri Lanka", "2020-04-07", 178., 12., 5., 0., 8.313, 0.56, 
  0.234, 0., "", "", "", "", "", "", "", 100., 2.141325*^7, 341.955, 34.1, 
  10.069, 5.331, 11669.077, 0.7, 197.093, 10.68, 0.3, 27., "", 3.6, 76.98}, 
 {"LKA", "Asia", "Sri Lanka", "2020-04-08", 185., 7., 6., 1., 8.64, 0.327, 
  0.28, 0.047, "", "", "", "", "", "", "", 100., 2.141325*^7, 341.955, 34.1, 
  10.069, 5.331, 11669.077, 0.7, 197.093, 10.68, 0.3, 27., "", 3.6, 76.98}, 
 {"LKA", "Asia", "Sri Lanka", "2020-04-09", 189., 4., 7., 1., 8.826, 0.187, 
  0.327, 0.047, "", "", "", "", "", "", "", 100., 2.141325*^7, 341.955, 34.1, 
  10.069, 5.331, 11669.077, 0.7, 197.093, 10.68, 0.3, 27., "", 3.6, 76.98}, 
 {"LKA", "Asia", "Sri Lanka", "2020-04-10", 190., 1., 7., 0., 8.873, 0.047, 
  0.327, 0., "", "", "", "", "", "", "", 100., 2.141325*^7, 341.955, 34.1, 
  10.069, 5.331, 11669.077, 0.7, 197.093, 10.68, 0.3, 27., "", 3.6, 76.98}, 
 {"LKA", "Asia", "Sri Lanka", "2020-04-11", 197., 7., 7., 0., 9.2, 0.327, 
  0.327, 0., "", "", "", "", "", "", "", 100., 2.141325*^7, 341.955, 34.1, 
  10.069, 5.331, 11669.077, 0.7, 197.093, 10.68, 0.3, 27., "", 3.6, 76.98}, 
 {"LKA", "Asia", "Sri Lanka", "2020-04-12", 199., 2., 7., 0., 9.293, 0.093, 
  0.327, 0., "", "", "", "", "", "", "", 100., 2.141325*^7, 341.955, 34.1, 
  10.069, 5.331, 11669.077, 0.7, 197.093, 10.68, 0.3, 27., "", 3.6, 76.98}, 
 {"LKA", "Asia", "Sri Lanka", "2020-04-13", 210., 11., 7., 0., 9.807, 0.514, 
  0.327, 0., "", "", "", "", "", "", "", 100., 2.141325*^7, 341.955, 34.1, 
  10.069, 5.331, 11669.077, 0.7, 197.093, 10.68, 0.3, 27., "", 3.6, 76.98}, 
 {"LKA", "Asia", "Sri Lanka", "2020-04-14", 218., 8., 7., 0., 10.181, 0.374, 
  0.327, 0., "", "", "", "", "", "", "", 100., 2.141325*^7, 341.955, 34.1, 
  10.069, 5.331, 11669.077, 0.7, 197.093, 10.68, 0.3, 27., "", 3.6, 76.98}, 
 {"LKA", "Asia", "Sri Lanka", "2020-04-15", 233., 15., 7., 0., 10.881, 0.701, 
  0.327, 0., "", "", "", "", "", "", "", 100., 2.141325*^7, 341.955, 34.1, 
  10.069, 5.331, 11669.077, 0.7, 197.093, 10.68, 0.3, 27., "", 3.6, 76.98}, 
 {"LKA", "Asia", "Sri Lanka", "2020-04-16", 237., 4., 7., 0., 11.068, 0.187, 
  0.327, 0., "", "", "", "", "", "", "", 100., 2.141325*^7, 341.955, 34.1, 
  10.069, 5.331, 11669.077, 0.7, 197.093, 10.68, 0.3, 27., "", 3.6, 76.98}, 
 {"LKA", "Asia", "Sri Lanka", "2020-04-17", 238., 1., 7., 0., 11.115, 0.047, 
  0.327, 0., "", "", "", "", "", "", "", 100., 2.141325*^7, 341.955, 34.1, 
  10.069, 5.331, 11669.077, 0.7, 197.093, 10.68, 0.3, 27., "", 3.6, 76.98}, 
 {"LKA", "Asia", "Sri Lanka", "2020-04-18", 244., 6., 7., 0., 11.395, 0.28, 
  0.327, 0., "", "", "", "", "", "", "", 83.33, 2.141325*^7, 341.955, 34.1, 
  10.069, 5.331, 11669.077, 0.7, 197.093, 10.68, 0.3, 27., "", 3.6, 76.98}, 
 {"LKA", "Asia", "Sri Lanka", "2020-04-19", 254., 10., 7., 0., 11.862, 0.467, 
  0.327, 0., "", "", "", "", "", "", "", 83.33, 2.141325*^7, 341.955, 34.1, 
  10.069, 5.331, 11669.077, 0.7, 197.093, 10.68, 0.3, 27., "", 3.6, 76.98}, 
 {"LKA", "Asia", "Sri Lanka", "2020-04-20", 295., 41., 7., 0., 13.777, 1.915, 
  0.327, 0., "", "", "", "", "", "", "", 81.48, 2.141325*^7, 341.955, 34.1, 
  10.069, 5.331, 11669.077, 0.7, 197.093, 10.68, 0.3, 27., "", 3.6, 76.98}, 
 {"LKA", "Asia", "Sri Lanka", "2020-04-21", 304., 9., 7., 0., 14.197, 0.42, 
  0.327, 0., "", "", "", "", "", "", "", 81.48, 2.141325*^7, 341.955, 34.1, 
  10.069, 5.331, 11669.077, 0.7, 197.093, 10.68, 0.3, 27., "", 3.6, 76.98}, 
 {"LKA", "Asia", "Sri Lanka", "2020-04-22", 310., 6., 7., 0., 14.477, 0.28, 
  0.327, 0., "", "", "", "", "", "", "", 77.78, 2.141325*^7, 341.955, 34.1, 
  10.069, 5.331, 11669.077, 0.7, 197.093, 10.68, 0.3, 27., "", 3.6, 76.98}, 
 {"LKA", "Asia", "Sri Lanka", "2020-04-23", 330., 20., 7., 0., 15.411, 0.934, 
  0.327, 0., "", "", "", "", "", "", "", 77.78, 2.141325*^7, 341.955, 34.1, 
  10.069, 5.331, 11669.077, 0.7, 197.093, 10.68, 0.3, 27., "", 3.6, 76.98}, 
 {"LKA", "Asia", "Sri Lanka", "2020-04-24", 368., 38., 7., 0., 17.186, 1.775, 
  0.327, 0., "", "", "", "", "", "", "", 79.63, 2.141325*^7, 341.955, 34.1, 
  10.069, 5.331, 11669.077, 0.7, 197.093, 10.68, 0.3, 27., "", 3.6, 76.98}, 
 {"LKA", "Asia", "Sri Lanka", "2020-04-25", 420., 52., 7., 0., 19.614, 2.428, 
  0.327, 0., "", "", "", "", "", "", "", 79.63, 2.141325*^7, 341.955, 34.1, 
  10.069, 5.331, 11669.077, 0.7, 197.093, 10.68, 0.3, 27., "", 3.6, 76.98}, 
 {"LKA", "Asia", "Sri Lanka", "2020-04-26", 462., 42., 7., 0., 21.575, 1.961, 
  0.327, 0., "", "", "", "", "", "", "", 79.63, 2.141325*^7, 341.955, 34.1, 
  10.069, 5.331, 11669.077, 0.7, 197.093, 10.68, 0.3, 27., "", 3.6, 76.98}, 
 {"LKA", "Asia", "Sri Lanka", "2020-04-27", 523., 61., 7., 0., 24.424, 2.849, 
  0.327, 0., "", "", "", "", "", "", "", 79.63, 2.141325*^7, 341.955, 34.1, 
  10.069, 5.331, 11669.077, 0.7, 197.093, 10.68, 0.3, 27., "", 3.6, 76.98}, 
 {"LKA", "Asia", "Sri Lanka", "2020-04-28", 588., 65., 7., 0., 27.46, 3.036, 
  0.327, 0., "", "", "", "", "", "", "", 79.63, 2.141325*^7, 341.955, 34.1, 
  10.069, 5.331, 11669.077, 0.7, 197.093, 10.68, 0.3, 27., "", 3.6, 76.98}, 
 {"LKA", "Asia", "Sri Lanka", "2020-04-29", 619., 31., 7., 0., 28.907, 1.448, 
  0.327, 0., "", "", "", "", "", "", "", 79.63, 2.141325*^7, 341.955, 34.1, 
  10.069, 5.331, 11669.077, 0.7, 197.093, 10.68, 0.3, 27., "", 3.6, 76.98}, 
 {"LKA", "Asia", "Sri Lanka", "2020-04-30", 649., 30., 7., 0., 30.308, 1.401, 
  0.327, 0., "", "", "", "", "", "", "", 79.63, 2.141325*^7, 341.955, 34.1, 
  10.069, 5.331, 11669.077, 0.7, 197.093, 10.68, 0.3, 27., "", 3.6, 76.98}, 
 {"LKA", "Asia", "Sri Lanka", "2020-05-01", 665., 16., 7., 0., 31.056, 0.747, 
  0.327, 0., "", "", "", "", "", "", "", 79.63, 2.141325*^7, 341.955, 34.1, 
  10.069, 5.331, 11669.077, 0.7, 197.093, 10.68, 0.3, 27., "", 3.6, 76.98}, 
 {"LKA", "Asia", "Sri Lanka", "2020-05-02", 690., 25., 7., 0., 32.223, 1.168, 
  0.327, 0., "", "", "", "", "", "", "", 79.63, 2.141325*^7, 341.955, 34.1, 
  10.069, 5.331, 11669.077, 0.7, 197.093, 10.68, 0.3, 27., "", 3.6, 76.98}, 
 {"LKA", "Asia", "Sri Lanka", "2020-05-03", 705., 15., 7., 0., 32.924, 0.701, 
  0.327, 0., "", "", "", "", "", "", "", 79.63, 2.141325*^7, 341.955, 34.1, 
  10.069, 5.331, 11669.077, 0.7, 197.093, 10.68, 0.3, 27., "", 3.6, 76.98}, 
 {"LKA", "Asia", "Sri Lanka", "2020-05-04", 718., 13., 7., 0., 33.531, 0.607, 
  0.327, 0., "", "", "", "", "", "", "", 79.63, 2.141325*^7, 341.955, 34.1, 
  10.069, 5.331, 11669.077, 0.7, 197.093, 10.68, 0.3, 27., "", 3.6, 76.98}, 
 {"LKA", "Asia", "Sri Lanka", "2020-05-05", 755., 37., 8., 1., 35.259, 1.728, 
  0.374, 0.047, "", "", "", "", "", "", "", 79.63, 2.141325*^7, 341.955, 
  34.1, 10.069, 5.331, 11669.077, 0.7, 197.093, 10.68, 0.3, 27., "", 3.6, 
  76.98}, {"LKA", "Asia", "Sri Lanka", "2020-05-06", 771., 16., 9., 1., 
  36.006, 0.747, 0.42, 0.047, "", "", "", "", "", "", "", 79.63, 2.141325*^7, 
  341.955, 34.1, 10.069, 5.331, 11669.077, 0.7, 197.093, 10.68, 0.3, 27., "", 
  3.6, 76.98}, {"LKA", "Asia", "Sri Lanka", "2020-05-07", 797., 26., 9., 0., 
  37.22, 1.214, 0.42, 0., "", "", "", "", "", "", "", 79.63, 2.141325*^7, 
  341.955, 34.1, 10.069, 5.331, 11669.077, 0.7, 197.093, 10.68, 0.3, 27., "", 
  3.6, 76.98}, {"LKA", "Asia", "Sri Lanka", "2020-05-08", 824., 27., 9., 0., 
  38.481, 1.261, 0.42, 0., "", "", "", "", "", "", "", 79.63, 2.141325*^7, 
  341.955, 34.1, 10.069, 5.331, 11669.077, 0.7, 197.093, 10.68, 0.3, 27., "", 
  3.6, 76.98}, {"LKA", "Asia", "Sri Lanka", "2020-05-09", 835., 11., 9., 0., 
  38.995, 0.514, 0.42, 0., "", "", "", "", "", "", "", 79.63, 2.141325*^7, 
  341.955, 34.1, 10.069, 5.331, 11669.077, 0.7, 197.093, 10.68, 0.3, 27., "", 
  3.6, 76.98}, {"LKA", "Asia", "Sri Lanka", "2020-05-10", 847., 12., 9., 0., 
  39.555, 0.56, 0.42, 0., "", "", "", "", "", "", "", 79.63, 2.141325*^7, 
  341.955, 34.1, 10.069, 5.331, 11669.077, 0.7, 197.093, 10.68, 0.3, 27., "", 
  3.6, 76.98}, {"LKA", "Asia", "Sri Lanka", "2020-05-11", 863., 16., 9., 0., 
  40.302, 0.747, 0.42, 0., "", "", "", "", "", "", "", 79.63, 2.141325*^7, 
  341.955, 34.1, 10.069, 5.331, 11669.077, 0.7, 197.093, 10.68, 0.3, 27., "", 
  3.6, 76.98}, {"LKA", "Asia", "Sri Lanka", "2020-05-12", 869., 6., 9., 0., 
  40.582, 0.28, 0.42, 0., "", "", "", "", "", "", "", 79.63, 2.141325*^7, 
  341.955, 34.1, 10.069, 5.331, 11669.077, 0.7, 197.093, 10.68, 0.3, 27., "", 
  3.6, 76.98}, {"LKA", "Asia", "Sri Lanka", "2020-05-13", 889., 20., 9., 0., 
  41.516, 0.934, 0.42, 0., "", "", "", "", "", "", "", 82.41, 2.141325*^7, 
  341.955, 34.1, 10.069, 5.331, 11669.077, 0.7, 197.093, 10.68, 0.3, 27., "", 
  3.6, 76.98}, {"LKA", "Asia", "Sri Lanka", "2020-05-14", 915., 26., 9., 0., 
  42.731, 1.214, 0.42, 0., "", "", "", "", "", "", "", 82.41, 2.141325*^7, 
  341.955, 34.1, 10.069, 5.331, 11669.077, 0.7, 197.093, 10.68, 0.3, 27., "", 
  3.6, 76.98}, {"LKA", "Asia", "Sri Lanka", "2020-05-15", 925., 10., 9., 0., 
  43.198, 0.467, 0.42, 0., "", "", "", "", "", "", "", 82.41, 2.141325*^7, 
  341.955, 34.1, 10.069, 5.331, 11669.077, 0.7, 197.093, 10.68, 0.3, 27., "", 
  3.6, 76.98}, {"LKA", "Asia", "Sri Lanka", "2020-05-16", 935., 10., 9., 0., 
  43.665, 0.467, 0.42, 0., "", "", "", "", "", "", "", 82.41, 2.141325*^7, 
  341.955, 34.1, 10.069, 5.331, 11669.077, 0.7, 197.093, 10.68, 0.3, 27., "", 
  3.6, 76.98}, {"LKA", "Asia", "Sri Lanka", "2020-05-17", 960., 25., 9., 0., 
  44.832, 1.168, 0.42, 0., "", "", "", "", "", "", "", 82.41, 2.141325*^7, 
  341.955, 34.1, 10.069, 5.331, 11669.077, 0.7, 197.093, 10.68, 0.3, 27., "", 
  3.6, 76.98}, {"LKA", "Asia", "Sri Lanka", "2020-05-18", 981., 21., 9., 0., 
  45.813, 0.981, 0.42, 0., "", "", "", "", "", "", "", 82.41, 2.141325*^7, 
  341.955, 34.1, 10.069, 5.331, 11669.077, 0.7, 197.093, 10.68, 0.3, 27., "", 
  3.6, 76.98}, {"LKA", "Asia", "Sri Lanka", "2020-05-19", 992., 11., 9., 0., 
  46.326, 0.514, 0.42, 0., "", "", "", "", "", "", "", 82.41, 2.141325*^7, 
  341.955, 34.1, 10.069, 5.331, 11669.077, 0.7, 197.093, 10.68, 0.3, 27., "", 
  3.6, 76.98}, {"LKA", "Asia", "Sri Lanka", "2020-05-20", 1027., 35., 9., 0., 
  47.961, 1.635, 0.42, 0., "", "", "", "", "", "", "", 82.41, 2.141325*^7, 
  341.955, 34.1, 10.069, 5.331, 11669.077, 0.7, 197.093, 10.68, 0.3, 27., "", 
  3.6, 76.98}, {"LKA", "Asia", "Sri Lanka", "2020-05-21", 1028., 1., 9., 0., 
  48.008, 0.047, 0.42, 0., "", "", "", "", "", "", "", 82.41, 2.141325*^7, 
  341.955, 34.1, 10.069, 5.331, 11669.077, 0.7, 197.093, 10.68, 0.3, 27., "", 
  3.6, 76.98}, {"LKA", "Asia", "Sri Lanka", "2020-05-22", 1055., 27., 9., 0., 
  49.269, 1.261, 0.42, 0., "", "", "", "", "", "", "", 79.63, 2.141325*^7, 
  341.955, 34.1, 10.069, 5.331, 11669.077, 0.7, 197.093, 10.68, 0.3, 27., "", 
  3.6, 76.98}, {"LKA", "Asia", "Sri Lanka", "2020-05-23", 1068., 13., 9., 0., 
  49.876, 0.607, 0.42, 0., "", "", "", "", "", "", "", 79.63, 2.141325*^7, 
  341.955, 34.1, 10.069, 5.331, 11669.077, 0.7, 197.093, 10.68, 0.3, 27., "", 
  3.6, 76.98}, {"LKA", "Asia", "Sri Lanka", "2020-05-24", 1089., 21., 9., 0., 
  50.856, 0.981, 0.42, 0., "", "", "", "", "", "", "", 79.63, 2.141325*^7, 
  341.955, 34.1, 10.069, 5.331, 11669.077, 0.7, 197.093, 10.68, 0.3, 27., "", 
  3.6, 76.98}, {"LKA", "Asia", "Sri Lanka", "2020-05-25", 1141., 52., 9., 0., 
  53.285, 2.428, 0.42, 0., "", "", "", "", "", "", "", 79.63, 2.141325*^7, 
  341.955, 34.1, 10.069, 5.331, 11669.077, 0.7, 197.093, 10.68, 0.3, 27., "", 
  3.6, 76.98}, {"LKA", "Asia", "Sri Lanka", "2020-05-26", 1182., 41., 10., 
  1., 55.199, 1.915, 0.467, 0.047, "", "", "", "", "", "", "", 76.85, 
  2.141325*^7, 341.955, 34.1, 10.069, 5.331, 11669.077, 0.7, 197.093, 10.68, 
  0.3, 27., "", 3.6, 76.98}, {"LKA", "Asia", "Sri Lanka", "2020-05-27", 
  1319., 137., 10., 0., 61.597, 6.398, 0.467, 0., "", "", "", "", "", "", "", 
  76.85, 2.141325*^7, 341.955, 34.1, 10.069, 5.331, 11669.077, 0.7, 197.093, 
  10.68, 0.3, 27., "", 3.6, 76.98}, {"LKA", "Asia", "Sri Lanka", 
  "2020-05-28", 1469., 150., 10., 0., 68.602, 7.005, 0.467, 0., "", "", "", 
  "", "", "", "", 76.85, 2.141325*^7, 341.955, 34.1, 10.069, 5.331, 
  11669.077, 0.7, 197.093, 10.68, 0.3, 27., "", 3.6, 76.98}, 
 {"LKA", "Asia", "Sri Lanka", "2020-05-29", 1530., 61., 10., 0., 71.451, 
  2.849, 0.467, 0., "", "", "", "", "", "", "", 76.85, 2.141325*^7, 341.955, 
  34.1, 10.069, 5.331, 11669.077, 0.7, 197.093, 10.68, 0.3, 27., "", 3.6, 
  76.98}, {"LKA", "Asia", "Sri Lanka", "2020-05-30", 1558., 28., 10., 0., 
  72.759, 1.308, 0.467, 0., "", "", "", "", "", "", "", 76.85, 2.141325*^7, 
  341.955, 34.1, 10.069, 5.331, 11669.077, 0.7, 197.093, 10.68, 0.3, 27., "", 
  3.6, 76.98}, {"LKA", "Asia", "Sri Lanka", "2020-05-31", 1620., 62., 10., 
  0., 75.654, 2.895, 0.467, 0., "", "", "", "", "", "", "", 76.85, 
  2.141325*^7, 341.955, 34.1, 10.069, 5.331, 11669.077, 0.7, 197.093, 10.68, 
  0.3, 27., "", 3.6, 76.98}, {"LKA", "Asia", "Sri Lanka", "2020-06-01", 
  1633., 13., 10., 0., 76.261, 0.607, 0.467, 0., "", "", "", "", "", "", "", 
  76.85, 2.141325*^7, 341.955, 34.1, 10.069, 5.331, 11669.077, 0.7, 197.093, 
  10.68, 0.3, 27., "", 3.6, 76.98}, {"LKA", "Asia", "Sri Lanka", 
  "2020-06-02", 1643., 10., 11., 1., 76.728, 0.467, 0.514, 0.047, "", "", "", 
  "", "", "", "", 76.85, 2.141325*^7, 341.955, 34.1, 10.069, 5.331, 
  11669.077, 0.7, 197.093, 10.68, 0.3, 27., "", 3.6, 76.98}, 
 {"LKA", "Asia", "Sri Lanka", "2020-06-03", 1683., 40., 11., 0., 78.596, 
  1.868, 0.514, 0., "", "", "", "", "", "", "", 76.85, 2.141325*^7, 341.955, 
  34.1, 10.069, 5.331, 11669.077, 0.7, 197.093, 10.68, 0.3, 27., "", 3.6, 
  76.98}, {"LKA", "Asia", "Sri Lanka", "2020-06-04", 1749., 66., 11., 0., 
  81.678, 3.082, 0.514, 0., "", "", "", "", "", "", "", 76.85, 2.141325*^7, 
  341.955, 34.1, 10.069, 5.331, 11669.077, 0.7, 197.093, 10.68, 0.3, 27., "", 
  3.6, 76.98}, {"LKA", "Asia", "Sri Lanka", "2020-06-05", 1797., 48., 11., 
  0., 83.92, 2.242, 0.514, 0., "", "", "", "", "", "", "", 76.85, 
  2.141325*^7, 341.955, 34.1, 10.069, 5.331, 11669.077, 0.7, 197.093, 10.68, 
  0.3, 27., "", 3.6, 76.98}, {"LKA", "Asia", "Sri Lanka", "2020-06-06", 
  1801., 4., 11., 0., 84.107, 0.187, 0.514, 0., "", "", "", "", "", "", "", 
  76.85, 2.141325*^7, 341.955, 34.1, 10.069, 5.331, 11669.077, 0.7, 197.093, 
  10.68, 0.3, 27., "", 3.6, 76.98}, {"LKA", "Asia", "Sri Lanka", 
  "2020-06-07", 1814., 13., 11., 0., 84.714, 0.607, 0.514, 0., "", "", "", 
  "", "", "", "", 76.85, 2.141325*^7, 341.955, 34.1, 10.069, 5.331, 
  11669.077, 0.7, 197.093, 10.68, 0.3, 27., "", 3.6, 76.98}, 
 {"LKA", "Asia", "Sri Lanka", "2020-06-08", 1835., 21., 11., 0., 85.695, 
  0.981, 0.514, 0., "", "", "", "", "", "", "", 60.19, 2.141325*^7, 341.955, 
  34.1, 10.069, 5.331, 11669.077, 0.7, 197.093, 10.68, 0.3, 27., "", 3.6, 
  76.98}, {"LKA", "Asia", "Sri Lanka", "2020-06-09", 1857., 22., 11., 0., 
  86.722, 1.027, 0.514, 0., "", "", "", "", "", "", "", 60.19, 2.141325*^7, 
  341.955, 34.1, 10.069, 5.331, 11669.077, 0.7, 197.093, 10.68, 0.3, 27., "", 
  3.6, 76.98}, {"LKA", "Asia", "Sri Lanka", "2020-06-10", 1859., 2., 11., 0., 
  86.815, 0.093, 0.514, 0., "", "", "", "", "", "", "", 60.19, 2.141325*^7, 
  341.955, 34.1, 10.069, 5.331, 11669.077, 0.7, 197.093, 10.68, 0.3, 27., "", 
  3.6, 76.98}, {"LKA", "Asia", "Sri Lanka", "2020-06-11", 1869., 10., 11., 
  0., 87.282, 0.467, 0.514, 0., "", "", "", "", "", "", "", 55.56, 
  2.141325*^7, 341.955, 34.1, 10.069, 5.331, 11669.077, 0.7, 197.093, 10.68, 
  0.3, 27., "", 3.6, 76.98}, {"LKA", "Asia", "Sri Lanka", "2020-06-12", 
  1877., 8., 11., 0., 87.656, 0.374, 0.514, 0., "", "", "", "", "", "", "", 
  55.56, 2.141325*^7, 341.955, 34.1, 10.069, 5.331, 11669.077, 0.7, 197.093, 
  10.68, 0.3, 27., "", 3.6, 76.98}, {"LKA", "Asia", "Sri Lanka", 
  "2020-06-13", 1880., 3., 11., 0., 87.796, 0.14, 0.514, 0., "", "", "", "", 
  "", "", "", 55.56, 2.141325*^7, 341.955, 34.1, 10.069, 5.331, 11669.077, 
  0.7, 197.093, 10.68, 0.3, 27., "", 3.6, 76.98}, 
 {"LKA", "Asia", "Sri Lanka", "2020-06-14", 1884., 4., 11., 0., 87.983, 
  0.187, 0.514, 0., "", "", "", "", "", "", "", 55.56, 2.141325*^7, 341.955, 
  34.1, 10.069, 5.331, 11669.077, 0.7, 197.093, 10.68, 0.3, 27., "", 3.6, 
  76.98}, {"LKA", "Asia", "Sri Lanka", "2020-06-15", 1889., 5., 11., 0., 
  88.216, 0.234, 0.514, 0., "", "", "", "", "", "", "", 55.56, 2.141325*^7, 
  341.955, 34.1, 10.069, 5.331, 11669.077, 0.7, 197.093, 10.68, 0.3, 27., "", 
  3.6, 76.98}, {"LKA", "Asia", "Sri Lanka", "2020-06-16", 1905., 16., 11., 
  0., 88.964, 0.747, 0.514, 0., "", "", "", "", "", "", "", 55.56, 
  2.141325*^7, 341.955, 34.1, 10.069, 5.331, 11669.077, 0.7, 197.093, 10.68, 
  0.3, 27., "", 3.6, 76.98}, {"LKA", "Asia", "Sri Lanka", "2020-06-17", 
  1915., 10., 11., 0., 89.431, 0.467, 0.514, 0., "", "", "", "", "", "", "", 
  55.56, 2.141325*^7, 341.955, 34.1, 10.069, 5.331, 11669.077, 0.7, 197.093, 
  10.68, 0.3, 27., "", 3.6, 76.98}, {"LKA", "Asia", "Sri Lanka", 
  "2020-06-18", 1924., 9., 11., 0., 89.851, 0.42, 0.514, 0., "", "", "", "", 
  "", "", "", 55.56, 2.141325*^7, 341.955, 34.1, 10.069, 5.331, 11669.077, 
  0.7, 197.093, 10.68, 0.3, 27., "", 3.6, 76.98}, 
 {"LKA", "Asia", "Sri Lanka", "2020-06-19", 1947., 23., 11., 0., 90.925, 
  1.074, 0.514, 0., "", "", "", "", "", "", "", 55.56, 2.141325*^7, 341.955, 
  34.1, 10.069, 5.331, 11669.077, 0.7, 197.093, 10.68, 0.3, 27., "", 3.6, 
  76.98}, {"LKA", "Asia", "Sri Lanka", "2020-06-20", 1950., 3., 11., 0., 
  91.065, 0.14, 0.514, 0., "", "", "", "", "", "", "", 55.56, 2.141325*^7, 
  341.955, 34.1, 10.069, 5.331, 11669.077, 0.7, 197.093, 10.68, 0.3, 27., "", 
  3.6, 76.98}, {"LKA", "Asia", "Sri Lanka", "2020-06-21", 1950., 0., 11., 0., 
  91.065, 0., 0.514, 0., "", "", "", "", "", "", "", 55.56, 2.141325*^7, 
  341.955, 34.1, 10.069, 5.331, 11669.077, 0.7, 197.093, 10.68, 0.3, 27., "", 
  3.6, 76.98}, {"LKA", "Asia", "Sri Lanka", "2020-06-22", 1950., 0., 11., 0., 
  91.065, 0., 0.514, 0., "", "", "", "", "", "", "", 55.56, 2.141325*^7, 
  341.955, 34.1, 10.069, 5.331, 11669.077, 0.7, 197.093, 10.68, 0.3, 27., "", 
  3.6, 76.98}, {"LKA", "Asia", "Sri Lanka", "2020-06-23", 1951., 1., 11., 0., 
  91.112, 0.047, 0.514, 0., "", "", "", "", "", "", "", 55.56, 2.141325*^7, 
  341.955, 34.1, 10.069, 5.331, 11669.077, 0.7, 197.093, 10.68, 0.3, 27., "", 
  3.6, 76.98}, {"LKA", "Asia", "Sri Lanka", "2020-06-24", 1991., 40., 11., 
  0., 92.98, 1.868, 0.514, 0., "", "", "", "", "", "", "", 55.56, 
  2.141325*^7, 341.955, 34.1, 10.069, 5.331, 11669.077, 0.7, 197.093, 10.68, 
  0.3, 27., "", 3.6, 76.98}, {"LKA", "Asia", "Sri Lanka", "2020-06-25", 
  2001., 10., 11., 0., 93.447, 0.467, 0.514, 0., "", "", "", "", "", "", "", 
  55.56, 2.141325*^7, 341.955, 34.1, 10.069, 5.331, 11669.077, 0.7, 197.093, 
  10.68, 0.3, 27., "", 3.6, 76.98}, {"LKA", "Asia", "Sri Lanka", 
  "2020-06-26", 2010., 9., 11., 0., 93.867, 0.42, 0.514, 0., "", "", "", "", 
  "", "", "", 55.56, 2.141325*^7, 341.955, 34.1, 10.069, 5.331, 11669.077, 
  0.7, 197.093, 10.68, 0.3, 27., "", 3.6, 76.98}, 
 {"LKA", "Asia", "Sri Lanka", "2020-06-27", 2014., 4., 11., 0., 94.054, 
  0.187, 0.514, 0., "", "", "", "", "", "", "", 55.56, 2.141325*^7, 341.955, 
  34.1, 10.069, 5.331, 11669.077, 0.7, 197.093, 10.68, 0.3, 27., "", 3.6, 
  76.98}, {"LKA", "Asia", "Sri Lanka", "2020-06-28", 2033., 19., 11., 0., 
  94.941, 0.887, 0.514, 0., "", "", "", "", "", "", "", 53.7, 2.141325*^7, 
  341.955, 34.1, 10.069, 5.331, 11669.077, 0.7, 197.093, 10.68, 0.3, 27., "", 
  3.6, 76.98}, {"LKA", "Asia", "Sri Lanka", "2020-06-29", 2037., 4., 11., 0., 
  95.128, 0.187, 0.514, 0., "", "", "", "", "", "", "", 53.7, 2.141325*^7, 
  341.955, 34.1, 10.069, 5.331, 11669.077, 0.7, 197.093, 10.68, 0.3, 27., "", 
  3.6, 76.98}, {"LKA", "Asia", "Sri Lanka", "2020-06-30", 2042., 5., 11., 0., 
  95.362, 0.234, 0.514, 0., "", "", "", "", "", "", "", 53.7, 2.141325*^7, 
  341.955, 34.1, 10.069, 5.331, 11669.077, 0.7, 197.093, 10.68, 0.3, 27., "", 
  3.6, 76.98}, {"LKA", "Asia", "Sri Lanka", "2020-07-01", 2047., 5., 11., 0., 
  95.595, 0.234, 0.514, 0., "", "", "", "", "", "", "", 53.7, 2.141325*^7, 
  341.955, 34.1, 10.069, 5.331, 11669.077, 0.7, 197.093, 10.68, 0.3, 27., "", 
  3.6, 76.98}, {"LKA", "Asia", "Sri Lanka", "2020-07-02", 2054., 7., 11., 0., 
  95.922, 0.327, 0.514, 0., "", "", "", "", "", "", "", 53.7, 2.141325*^7, 
  341.955, 34.1, 10.069, 5.331, 11669.077, 0.7, 197.093, 10.68, 0.3, 27., "", 
  3.6, 76.98}, {"LKA", "Asia", "Sri Lanka", "2020-07-03", 2066., 12., 11., 
  0., 96.482, 0.56, 0.514, 0., "", "", "", "", "", "", "", "", 2.141325*^7, 
  341.955, 34.1, 10.069, 5.331, 11669.077, 0.7, 197.093, 10.68, 0.3, 27., "", 
  3.6, 76.98}, {"LKA", "Asia", "Sri Lanka", "2020-07-04", 2069., 3., 11., 0., 
  96.622, 0.14, 0.514, 0., "", "", "", "", "", "", "", "", 2.141325*^7, 
  341.955, 34.1, 10.069, 5.331, 11669.077, 0.7, 197.093, 10.68, 0.3, 27., "", 
  3.6, 76.98}, {"LKA", "Asia", "Sri Lanka", "2020-07-05", 2074., 5., 11., 0., 
  96.856, 0.234, 0.514, 0., "", "", "", "", "", "", "", "", 2.141325*^7, 
  341.955, 34.1, 10.069, 5.331, 11669.077, 0.7, 197.093, 10.68, 0.3, 27., "", 
  3.6, 76.98}, {"LKA", "Asia", "Sri Lanka", "2020-07-06", 2076., 2., 11., 0., 
  96.949, 0.093, 0.514, 0., "", "", "", "", "", "", "", "", 2.141325*^7, 
  341.955, 34.1, 10.069, 5.331, 11669.077, 0.7, 197.093, 10.68, 0.3, 27., "", 
  3.6, 76.98}, {"LKA", "Asia", "Sri Lanka", "2020-07-07", 2078., 2., 11., 0., 
  97.043, 0.093, 0.514, 0., "", "", "", "", "", "", "", "", 2.141325*^7, 
  341.955, 34.1, 10.069, 5.331, 11669.077, 0.7, 197.093, 10.68, 0.3, 27., "", 
  3.6, 76.98}, {"LKA", "Asia", "Sri Lanka", "2020-07-08", 2081., 3., 11., 0., 
  97.183, 0.14, 0.514, 0., "", "", "", "", "", "", "", "", 2.141325*^7, 
  341.955, 34.1, 10.069, 5.331, 11669.077, 0.7, 197.093, 10.68, 0.3, 27., "", 
  3.6, 76.98}, {"SDN", "Africa", "Sudan", "2020-03-14", 1., 1., 0., 0., 
  0.023, 0.023, 0., 0., "", "", "", "", "", "", "", 45.37, 4.3849269*^7, 
  23.258, 19.7, 3.548, 2.034, 4466.507, "", 431.388, 15.67, "", "", 23.437, 
  0.8, 65.31}, {"SDN", "Africa", "Sudan", "2020-03-15", 1., 0., 1., 1., 
  0.023, 0., 0.023, 0.023, "", "", "", "", "", "", "", 45.37, 4.3849269*^7, 
  23.258, 19.7, 3.548, 2.034, 4466.507, "", 431.388, 15.67, "", "", 23.437, 
  0.8, 65.31}, {"SDN", "Africa", "Sudan", "2020-03-16", 1., 0., 1., 0., 
  0.023, 0., 0.023, 0., "", "", "", "", "", "", "", 56.48, 4.3849269*^7, 
  23.258, 19.7, 3.548, 2.034, 4466.507, "", 431.388, 15.67, "", "", 23.437, 
  0.8, 65.31}, {"SDN", "Africa", "Sudan", "2020-03-17", 1., 0., 1., 0., 
  0.023, 0., 0.023, 0., "", "", "", "", "", "", "", 56.48, 4.3849269*^7, 
  23.258, 19.7, 3.548, 2.034, 4466.507, "", 431.388, 15.67, "", "", 23.437, 
  0.8, 65.31}, {"SDN", "Africa", "Sudan", "2020-03-18", 1., 0., 1., 0., 
  0.023, 0., 0.023, 0., "", "", "", "", "", "", "", 56.48, 4.3849269*^7, 
  23.258, 19.7, 3.548, 2.034, 4466.507, "", 431.388, 15.67, "", "", 23.437, 
  0.8, 65.31}, {"SDN", "Africa", "Sudan", "2020-03-19", 2., 1., 1., 0., 
  0.046, 0.023, 0.023, 0., "", "", "", "", "", "", "", 56.48, 4.3849269*^7, 
  23.258, 19.7, 3.548, 2.034, 4466.507, "", 431.388, 15.67, "", "", 23.437, 
  0.8, 65.31}, {"SDN", "Africa", "Sudan", "2020-03-20", 2., 0., 1., 0., 
  0.046, 0., 0.023, 0., "", "", "", "", "", "", "", 56.48, 4.3849269*^7, 
  23.258, 19.7, 3.548, 2.034, 4466.507, "", 431.388, 15.67, "", "", 23.437, 
  0.8, 65.31}, {"SDN", "Africa", "Sudan", "2020-03-21", 2., 0., 1., 0., 
  0.046, 0., 0.023, 0., "", "", "", "", "", "", "", 56.48, 4.3849269*^7, 
  23.258, 19.7, 3.548, 2.034, 4466.507, "", 431.388, 15.67, "", "", 23.437, 
  0.8, 65.31}, {"SDN", "Africa", "Sudan", "2020-03-22", 2., 0., 1., 0., 
  0.046, 0., 0.023, 0., "", "", "", "", "", "", "", 56.48, 4.3849269*^7, 
  23.258, 19.7, 3.548, 2.034, 4466.507, "", 431.388, 15.67, "", "", 23.437, 
  0.8, 65.31}, {"SDN", "Africa", "Sudan", "2020-03-23", 2., 0., 1., 0., 
  0.046, 0., 0.023, 0., "", "", "", "", "", "", "", 65.74, 4.3849269*^7, 
  23.258, 19.7, 3.548, 2.034, 4466.507, "", 431.388, 15.67, "", "", 23.437, 
  0.8, 65.31}, {"SDN", "Africa", "Sudan", "2020-03-24", 2., 0., 1., 0., 
  0.046, 0., 0.023, 0., "", "", "", "", "", "", "", 65.74, 4.3849269*^7, 
  23.258, 19.7, 3.548, 2.034, 4466.507, "", 431.388, 15.67, "", "", 23.437, 
  0.8, 65.31}, {"SDN", "Africa", "Sudan", "2020-03-25", 3., 1., 1., 0., 
  0.068, 0.023, 0.023, 0., "", "", "", "", "", "", "", 65.74, 4.3849269*^7, 
  23.258, 19.7, 3.548, 2.034, 4466.507, "", 431.388, 15.67, "", "", 23.437, 
  0.8, 65.31}, {"SDN", "Africa", "Sudan", "2020-03-26", 3., 0., 1., 0., 
  0.068, 0., 0.023, 0., "", "", "", "", "", "", "", 76.85, 4.3849269*^7, 
  23.258, 19.7, 3.548, 2.034, 4466.507, "", 431.388, 15.67, "", "", 23.437, 
  0.8, 65.31}, {"SDN", "Africa", "Sudan", "2020-03-27", 3., 0., 1., 0., 
  0.068, 0., 0.023, 0., "", "", "", "", "", "", "", 76.85, 4.3849269*^7, 
  23.258, 19.7, 3.548, 2.034, 4466.507, "", 431.388, 15.67, "", "", 23.437, 
  0.8, 65.31}, {"SDN", "Africa", "Sudan", "2020-03-28", 3., 0., 1., 0., 
  0.068, 0., 0.023, 0., "", "", "", "", "", "", "", 76.85, 4.3849269*^7, 
  23.258, 19.7, 3.548, 2.034, 4466.507, "", 431.388, 15.67, "", "", 23.437, 
  0.8, 65.31}, {"SDN", "Africa", "Sudan", "2020-03-29", 5., 2., 1., 0., 
  0.114, 0.046, 0.023, 0., "", "", "", "", "", "", "", 76.85, 4.3849269*^7, 
  23.258, 19.7, 3.548, 2.034, 4466.507, "", 431.388, 15.67, "", "", 23.437, 
  0.8, 65.31}, {"SDN", "Africa", "Sudan", "2020-03-30", 5., 0., 1., 0., 
  0.114, 0., 0.023, 0., "", "", "", "", "", "", "", 76.85, 4.3849269*^7, 
  23.258, 19.7, 3.548, 2.034, 4466.507, "", 431.388, 15.67, "", "", 23.437, 
  0.8, 65.31}, {"SDN", "Africa", "Sudan", "2020-03-31", 6., 1., 2., 1., 
  0.137, 0.023, 0.046, 0.023, "", "", "", "", "", "", "", 76.85, 
  4.3849269*^7, 23.258, 19.7, 3.548, 2.034, 4466.507, "", 431.388, 15.67, "", 
  "", 23.437, 0.8, 65.31}, {"SDN", "Africa", "Sudan", "2020-04-01", 7., 1., 
  2., 0., 0.16, 0.023, 0.046, 0., "", "", "", "", "", "", "", 76.85, 
  4.3849269*^7, 23.258, 19.7, 3.548, 2.034, 4466.507, "", 431.388, 15.67, "", 
  "", 23.437, 0.8, 65.31}, {"SDN", "Africa", "Sudan", "2020-04-02", 7., 0., 
  2., 0., 0.16, 0., 0.046, 0., "", "", "", "", "", "", "", 76.85, 
  4.3849269*^7, 23.258, 19.7, 3.548, 2.034, 4466.507, "", 431.388, 15.67, "", 
  "", 23.437, 0.8, 65.31}, {"SDN", "Africa", "Sudan", "2020-04-03", 7., 0., 
  2., 0., 0.16, 0., 0.046, 0., "", "", "", "", "", "", "", 76.85, 
  4.3849269*^7, 23.258, 19.7, 3.548, 2.034, 4466.507, "", 431.388, 15.67, "", 
  "", 23.437, 0.8, 65.31}, {"SDN", "Africa", "Sudan", "2020-04-04", 7., 0., 
  2., 0., 0.16, 0., 0.046, 0., "", "", "", "", "", "", "", 76.85, 
  4.3849269*^7, 23.258, 19.7, 3.548, 2.034, 4466.507, "", 431.388, 15.67, "", 
  "", 23.437, 0.8, 65.31}, {"SDN", "Africa", "Sudan", "2020-04-05", 10., 3., 
  2., 0., 0.228, 0.068, 0.046, 0., "", "", "", "", "", "", "", 76.85, 
  4.3849269*^7, 23.258, 19.7, 3.548, 2.034, 4466.507, "", 431.388, 15.67, "", 
  "", 23.437, 0.8, 65.31}, {"SDN", "Africa", "Sudan", "2020-04-06", 12., 2., 
  2., 0., 0.274, 0.046, 0.046, 0., "", "", "", "", "", "", "", 76.85, 
  4.3849269*^7, 23.258, 19.7, 3.548, 2.034, 4466.507, "", 431.388, 15.67, "", 
  "", 23.437, 0.8, 65.31}, {"SDN", "Africa", "Sudan", "2020-04-07", 12., 0., 
  2., 0., 0.274, 0., 0.046, 0., "", "", "", "", "", "", "", 76.85, 
  4.3849269*^7, 23.258, 19.7, 3.548, 2.034, 4466.507, "", 431.388, 15.67, "", 
  "", 23.437, 0.8, 65.31}, {"SDN", "Africa", "Sudan", "2020-04-08", 14., 2., 
  2., 0., 0.319, 0.046, 0.046, 0., "", "", "", "", "", "", "", 76.85, 
  4.3849269*^7, 23.258, 19.7, 3.548, 2.034, 4466.507, "", 431.388, 15.67, "", 
  "", 23.437, 0.8, 65.31}, {"SDN", "Africa", "Sudan", "2020-04-09", 14., 0., 
  2., 0., 0.319, 0., 0.046, 0., "", "", "", "", "", "", "", 76.85, 
  4.3849269*^7, 23.258, 19.7, 3.548, 2.034, 4466.507, "", 431.388, 15.67, "", 
  "", 23.437, 0.8, 65.31}, {"SDN", "Africa", "Sudan", "2020-04-10", 14., 0., 
  2., 0., 0.319, 0., 0.046, 0., "", "", "", "", "", "", "", 76.85, 
  4.3849269*^7, 23.258, 19.7, 3.548, 2.034, 4466.507, "", 431.388, 15.67, "", 
  "", 23.437, 0.8, 65.31}, {"SDN", "Africa", "Sudan", "2020-04-11", 15., 1., 
  2., 0., 0.342, 0.023, 0.046, 0., "", "", "", "", "", "", "", 76.85, 
  4.3849269*^7, 23.258, 19.7, 3.548, 2.034, 4466.507, "", 431.388, 15.67, "", 
  "", 23.437, 0.8, 65.31}, {"SDN", "Africa", "Sudan", "2020-04-12", 19., 4., 
  2., 0., 0.433, 0.091, 0.046, 0., "", "", "", "", "", "", "", 76.85, 
  4.3849269*^7, 23.258, 19.7, 3.548, 2.034, 4466.507, "", 431.388, 15.67, "", 
  "", 23.437, 0.8, 65.31}, {"SDN", "Africa", "Sudan", "2020-04-13", 19., 0., 
  2., 0., 0.433, 0., 0.046, 0., "", "", "", "", "", "", "", 79.63, 
  4.3849269*^7, 23.258, 19.7, 3.548, 2.034, 4466.507, "", 431.388, 15.67, "", 
  "", 23.437, 0.8, 65.31}, {"SDN", "Africa", "Sudan", "2020-04-14", 29., 10., 
  4., 2., 0.661, 0.228, 0.091, 0.046, "", "", "", "", "", "", "", 79.63, 
  4.3849269*^7, 23.258, 19.7, 3.548, 2.034, 4466.507, "", 431.388, 15.67, "", 
  "", 23.437, 0.8, 65.31}, {"SDN", "Africa", "Sudan", "2020-04-15", 32., 3., 
  5., 1., 0.73, 0.068, 0.114, 0.023, "", "", "", "", "", "", "", 79.63, 
  4.3849269*^7, 23.258, 19.7, 3.548, 2.034, 4466.507, "", 431.388, 15.67, "", 
  "", 23.437, 0.8, 65.31}, {"SDN", "Africa", "Sudan", "2020-04-16", 32., 0., 
  5., 0., 0.73, 0., 0.114, 0., "", "", "", "", "", "", "", 79.63, 
  4.3849269*^7, 23.258, 19.7, 3.548, 2.034, 4466.507, "", 431.388, 15.67, "", 
  "", 23.437, 0.8, 65.31}, {"SDN", "Africa", "Sudan", "2020-04-17", 32., 0., 
  5., 0., 0.73, 0., 0.114, 0., "", "", "", "", "", "", "", 79.63, 
  4.3849269*^7, 23.258, 19.7, 3.548, 2.034, 4466.507, "", 431.388, 15.67, "", 
  "", 23.437, 0.8, 65.31}, {"SDN", "Africa", "Sudan", "2020-04-18", 32., 0., 
  5., 0., 0.73, 0., 0.114, 0., "", "", "", "", "", "", "", 87.04, 
  4.3849269*^7, 23.258, 19.7, 3.548, 2.034, 4466.507, "", 431.388, 15.67, "", 
  "", 23.437, 0.8, 65.31}, {"SDN", "Africa", "Sudan", "2020-04-19", 66., 34., 
  10., 5., 1.505, 0.775, 0.228, 0.114, "", "", "", "", "", "", "", 87.04, 
  4.3849269*^7, 23.258, 19.7, 3.548, 2.034, 4466.507, "", 431.388, 15.67, "", 
  "", 23.437, 0.8, 65.31}, {"SDN", "Africa", "Sudan", "2020-04-20", 66., 0., 
  10., 0., 1.505, 0., 0.228, 0., "", "", "", "", "", "", "", 87.04, 
  4.3849269*^7, 23.258, 19.7, 3.548, 2.034, 4466.507, "", 431.388, 15.67, "", 
  "", 23.437, 0.8, 65.31}, {"SDN", "Africa", "Sudan", "2020-04-21", 92., 26., 
  12., 2., 2.098, 0.593, 0.274, 0.046, "", "", "", "", "", "", "", 87.04, 
  4.3849269*^7, 23.258, 19.7, 3.548, 2.034, 4466.507, "", 431.388, 15.67, "", 
  "", 23.437, 0.8, 65.31}, {"SDN", "Africa", "Sudan", "2020-04-22", 107., 
  15., 12., 0., 2.44, 0.342, 0.274, 0., "", "", "", "", "", "", "", 87.04, 
  4.3849269*^7, 23.258, 19.7, 3.548, 2.034, 4466.507, "", 431.388, 15.67, "", 
  "", 23.437, 0.8, 65.31}, {"SDN", "Africa", "Sudan", "2020-04-23", 140., 
  33., 13., 1., 3.193, 0.753, 0.296, 0.023, "", "", "", "", "", "", "", 
  87.04, 4.3849269*^7, 23.258, 19.7, 3.548, 2.034, 4466.507, "", 431.388, 
  15.67, "", "", 23.437, 0.8, 65.31}, {"SDN", "Africa", "Sudan", 
  "2020-04-24", 162., 22., 13., 0., 3.694, 0.502, 0.296, 0., "", "", "", "", 
  "", "", "", 87.04, 4.3849269*^7, 23.258, 19.7, 3.548, 2.034, 4466.507, "", 
  431.388, 15.67, "", "", 23.437, 0.8, 65.31}, 
 {"SDN", "Africa", "Sudan", "2020-04-25", 174., 12., 16., 3., 3.968, 0.274, 
  0.365, 0.068, "", "", "", "", "", "", "", 87.04, 4.3849269*^7, 23.258, 
  19.7, 3.548, 2.034, 4466.507, "", 431.388, 15.67, "", "", 23.437, 0.8, 
  65.31}, {"SDN", "Africa", "Sudan", "2020-04-26", 213., 39., 17., 1., 4.858, 
  0.889, 0.388, 0.023, "", "", "", "", "", "", "", 87.04, 4.3849269*^7, 
  23.258, 19.7, 3.548, 2.034, 4466.507, "", 431.388, 15.67, "", "", 23.437, 
  0.8, 65.31}, {"SDN", "Africa", "Sudan", "2020-04-27", 237., 24., 21., 4., 
  5.405, 0.547, 0.479, 0.091, "", "", "", "", "", "", "", 87.04, 
  4.3849269*^7, 23.258, 19.7, 3.548, 2.034, 4466.507, "", 431.388, 15.67, "", 
  "", 23.437, 0.8, 65.31}, {"SDN", "Africa", "Sudan", "2020-04-28", 275., 
  38., 22., 1., 6.271, 0.867, 0.502, 0.023, "", "", "", "", "", "", "", 
  87.04, 4.3849269*^7, 23.258, 19.7, 3.548, 2.034, 4466.507, "", 431.388, 
  15.67, "", "", 23.437, 0.8, 65.31}, {"SDN", "Africa", "Sudan", 
  "2020-04-29", 318., 43., 25., 3., 7.252, 0.981, 0.57, 0.068, "", "", "", 
  "", "", "", "", 87.04, 4.3849269*^7, 23.258, 19.7, 3.548, 2.034, 4466.507, 
  "", 431.388, 15.67, "", "", 23.437, 0.8, 65.31}, 
 {"SDN", "Africa", "Sudan", "2020-04-30", 375., 57., 28., 3., 8.552, 1.3, 
  0.639, 0.068, "", "", "", "", "", "", "", 87.04, 4.3849269*^7, 23.258, 
  19.7, 3.548, 2.034, 4466.507, "", 431.388, 15.67, "", "", 23.437, 0.8, 
  65.31}, {"SDN", "Africa", "Sudan", "2020-05-01", 442., 67., 31., 3., 10.08, 
  1.528, 0.707, 0.068, "", "", "", "", "", "", "", 87.04, 4.3849269*^7, 
  23.258, 19.7, 3.548, 2.034, 4466.507, "", 431.388, 15.67, "", "", 23.437, 
  0.8, 65.31}, {"SDN", "Africa", "Sudan", "2020-05-02", 442., 0., 31., 0., 
  10.08, 0., 0.707, 0., "", "", "", "", "", "", "", 87.04, 4.3849269*^7, 
  23.258, 19.7, 3.548, 2.034, 4466.507, "", 431.388, 15.67, "", "", 23.437, 
  0.8, 65.31}, {"SDN", "Africa", "Sudan", "2020-05-03", 592., 150., 41., 10., 
  13.501, 3.421, 0.935, 0.228, "", "", "", "", "", "", "", 87.04, 
  4.3849269*^7, 23.258, 19.7, 3.548, 2.034, 4466.507, "", 431.388, 15.67, "", 
  "", 23.437, 0.8, 65.31}, {"SDN", "Africa", "Sudan", "2020-05-04", 678., 
  86., 41., 0., 15.462, 1.961, 0.935, 0., "", "", "", "", "", "", "", 87.04, 
  4.3849269*^7, 23.258, 19.7, 3.548, 2.034, 4466.507, "", 431.388, 15.67, "", 
  "", 23.437, 0.8, 65.31}, {"SDN", "Africa", "Sudan", "2020-05-05", 678., 0., 
  41., 0., 15.462, 0., 0.935, 0., "", "", "", "", "", "", "", 87.04, 
  4.3849269*^7, 23.258, 19.7, 3.548, 2.034, 4466.507, "", 431.388, 15.67, "", 
  "", 23.437, 0.8, 65.31}, {"SDN", "Africa", "Sudan", "2020-05-06", 778., 
  100., 45., 4., 17.743, 2.281, 1.026, 0.091, "", "", "", "", "", "", "", 
  87.04, 4.3849269*^7, 23.258, 19.7, 3.548, 2.034, 4466.507, "", 431.388, 
  15.67, "", "", 23.437, 0.8, 65.31}, {"SDN", "Africa", "Sudan", 
  "2020-05-07", 852., 74., 49., 4., 19.43, 1.688, 1.117, 0.091, "", "", "", 
  "", "", "", "", 87.04, 4.3849269*^7, 23.258, 19.7, 3.548, 2.034, 4466.507, 
  "", 431.388, 15.67, "", "", 23.437, 0.8, 65.31}, 
 {"SDN", "Africa", "Sudan", "2020-05-08", 930., 78., 52., 3., 21.209, 1.779, 
  1.186, 0.068, "", "", "", "", "", "", "", 87.04, 4.3849269*^7, 23.258, 
  19.7, 3.548, 2.034, 4466.507, "", 431.388, 15.67, "", "", 23.437, 0.8, 
  65.31}, {"SDN", "Africa", "Sudan", "2020-05-09", 1111., 181., 59., 7., 
  25.337, 4.128, 1.346, 0.16, "", "", "", "", "", "", "", 87.04, 
  4.3849269*^7, 23.258, 19.7, 3.548, 2.034, 4466.507, "", 431.388, 15.67, "", 
  "", 23.437, 0.8, 65.31}, {"SDN", "Africa", "Sudan", "2020-05-10", 1164., 
  53., 64., 5., 26.545, 1.209, 1.46, 0.114, "", "", "", "", "", "", "", 
  87.04, 4.3849269*^7, 23.258, 19.7, 3.548, 2.034, 4466.507, "", 431.388, 
  15.67, "", "", 23.437, 0.8, 65.31}, {"SDN", "Africa", "Sudan", 
  "2020-05-11", 1363., 199., 70., 6., 31.084, 4.538, 1.596, 0.137, "", "", 
  "", "", "", "", "", 87.04, 4.3849269*^7, 23.258, 19.7, 3.548, 2.034, 
  4466.507, "", 431.388, 15.67, "", "", 23.437, 0.8, 65.31}, 
 {"SDN", "Africa", "Sudan", "2020-05-12", 1526., 163., 74., 4., 34.801, 
  3.717, 1.688, 0.091, "", "", "", "", "", "", "", 87.04, 4.3849269*^7, 
  23.258, 19.7, 3.548, 2.034, 4466.507, "", 431.388, 15.67, "", "", 23.437, 
  0.8, 65.31}, {"SDN", "Africa", "Sudan", "2020-05-13", 1661., 135., 80., 6., 
  37.88, 3.079, 1.824, 0.137, "", "", "", "", "", "", "", 87.04, 
  4.3849269*^7, 23.258, 19.7, 3.548, 2.034, 4466.507, "", 431.388, 15.67, "", 
  "", 23.437, 0.8, 65.31}, {"SDN", "Africa", "Sudan", "2020-05-14", 1818., 
  157., 90., 10., 41.46, 3.58, 2.052, 0.228, "", "", "", "", "", "", "", 
  87.04, 4.3849269*^7, 23.258, 19.7, 3.548, 2.034, 4466.507, "", 431.388, 
  15.67, "", "", 23.437, 0.8, 65.31}, {"SDN", "Africa", "Sudan", 
  "2020-05-15", 1964., 146., 91., 1., 44.79, 3.33, 2.075, 0.023, "", "", "", 
  "", "", "", "", 87.04, 4.3849269*^7, 23.258, 19.7, 3.548, 2.034, 4466.507, 
  "", 431.388, 15.67, "", "", 23.437, 0.8, 65.31}, 
 {"SDN", "Africa", "Sudan", "2020-05-16", 1964., 0., 91., 0., 44.79, 0., 
  2.075, 0., "", "", "", "", "", "", "", 87.04, 4.3849269*^7, 23.258, 19.7, 
  3.548, 2.034, 4466.507, "", 431.388, 15.67, "", "", 23.437, 0.8, 65.31}, 
 {"SDN", "Africa", "Sudan", "2020-05-17", 1964., 0., 91., 0., 44.79, 0., 
  2.075, 0., "", "", "", "", "", "", "", 87.04, 4.3849269*^7, 23.258, 19.7, 
  3.548, 2.034, 4466.507, "", 431.388, 15.67, "", "", 23.437, 0.8, 65.31}, 
 {"SDN", "Africa", "Sudan", "2020-05-18", 2289., 325., 97., 6., 52.202, 
  7.412, 2.212, 0.137, "", "", "", "", "", "", "", 87.04, 4.3849269*^7, 
  23.258, 19.7, 3.548, 2.034, 4466.507, "", 431.388, 15.67, "", "", 23.437, 
  0.8, 65.31}, {"SDN", "Africa", "Sudan", "2020-05-19", 2591., 302., 105., 
  8., 59.089, 6.887, 2.395, 0.182, "", "", "", "", "", "", "", 87.04, 
  4.3849269*^7, 23.258, 19.7, 3.548, 2.034, 4466.507, "", 431.388, 15.67, "", 
  "", 23.437, 0.8, 65.31}, {"SDN", "Africa", "Sudan", "2020-05-20", 2591., 
  0., 105., 0., 59.089, 0., 2.395, 0., "", "", "", "", "", "", "", 87.04, 
  4.3849269*^7, 23.258, 19.7, 3.548, 2.034, 4466.507, "", 431.388, 15.67, "", 
  "", 23.437, 0.8, 65.31}, {"SDN", "Africa", "Sudan", "2020-05-21", 2728., 
  137., 111., 6., 62.213, 3.124, 2.531, 0.137, "", "", "", "", "", "", "", 
  87.04, 4.3849269*^7, 23.258, 19.7, 3.548, 2.034, 4466.507, "", 431.388, 
  15.67, "", "", 23.437, 0.8, 65.31}, {"SDN", "Africa", "Sudan", 
  "2020-05-22", 3138., 410., 121., 10., 71.563, 9.35, 2.759, 0.228, "", "", 
  "", "", "", "", "", 87.04, 4.3849269*^7, 23.258, 19.7, 3.548, 2.034, 
  4466.507, "", 431.388, 15.67, "", "", 23.437, 0.8, 65.31}, 
 {"SDN", "Africa", "Sudan", "2020-05-23", 3378., 240., 137., 16., 77.037, 
  5.473, 3.124, 0.365, "", "", "", "", "", "", "", 87.04, 4.3849269*^7, 
  23.258, 19.7, 3.548, 2.034, 4466.507, "", 431.388, 15.67, "", "", 23.437, 
  0.8, 65.31}, {"SDN", "Africa", "Sudan", "2020-05-24", 3628., 250., 146., 
  9., 82.738, 5.701, 3.33, 0.205, "", "", "", "", "", "", "", 87.04, 
  4.3849269*^7, 23.258, 19.7, 3.548, 2.034, 4466.507, "", 431.388, 15.67, "", 
  "", 23.437, 0.8, 65.31}, {"SDN", "Africa", "Sudan", "2020-05-25", 3634., 
  6., 146., 0., 82.875, 0.137, 3.33, 0., "", "", "", "", "", "", "", 87.04, 
  4.3849269*^7, 23.258, 19.7, 3.548, 2.034, 4466.507, "", 431.388, 15.67, "", 
  "", 23.437, 0.8, 65.31}, {"SDN", "Africa", "Sudan", "2020-05-26", 3826., 
  192., 165., 19., 87.253, 4.379, 3.763, 0.433, "", "", "", "", "", "", "", 
  87.04, 4.3849269*^7, 23.258, 19.7, 3.548, 2.034, 4466.507, "", 431.388, 
  15.67, "", "", 23.437, 0.8, 65.31}, {"SDN", "Africa", "Sudan", 
  "2020-05-27", 3976., 150., 170., 5., 90.674, 3.421, 3.877, 0.114, "", "", 
  "", "", "", "", "", 87.04, 4.3849269*^7, 23.258, 19.7, 3.548, 2.034, 
  4466.507, "", 431.388, 15.67, "", "", 23.437, 0.8, 65.31}, 
 {"SDN", "Africa", "Sudan", "2020-05-28", 4146., 170., 184., 14., 94.551, 
  3.877, 4.196, 0.319, "", "", "", "", "", "", "", 87.04, 4.3849269*^7, 
  23.258, 19.7, 3.548, 2.034, 4466.507, "", 431.388, 15.67, "", "", 23.437, 
  0.8, 65.31}, {"SDN", "Africa", "Sudan", "2020-05-29", 4346., 200., 195., 
  11., 99.112, 4.561, 4.447, 0.251, "", "", "", "", "", "", "", 91.67, 
  4.3849269*^7, 23.258, 19.7, 3.548, 2.034, 4466.507, "", 431.388, 15.67, "", 
  "", 23.437, 0.8, 65.31}, {"SDN", "Africa", "Sudan", "2020-05-30", 4521., 
  175., 233., 38., 103.103, 3.991, 5.314, 0.867, "", "", "", "", "", "", "", 
  91.67, 4.3849269*^7, 23.258, 19.7, 3.548, 2.034, 4466.507, "", 431.388, 
  15.67, "", "", 23.437, 0.8, 65.31}, {"SDN", "Africa", "Sudan", 
  "2020-05-31", 4800., 279., 262., 29., 109.466, 6.363, 5.975, 0.661, "", "", 
  "", "", "", "", "", 91.67, 4.3849269*^7, 23.258, 19.7, 3.548, 2.034, 
  4466.507, "", 431.388, 15.67, "", "", 23.437, 0.8, 65.31}, 
 {"SDN", "Africa", "Sudan", "2020-06-01", 5026., 226., 286., 24., 114.62, 
  5.154, 6.522, 0.547, "", "", "", "", "", "", "", 91.67, 4.3849269*^7, 
  23.258, 19.7, 3.548, 2.034, 4466.507, "", 431.388, 15.67, "", "", 23.437, 
  0.8, 65.31}, {"SDN", "Africa", "Sudan", "2020-06-02", 5173., 147., 298., 
  12., 117.972, 3.352, 6.796, 0.274, "", "", "", "", "", "", "", 91.67, 
  4.3849269*^7, 23.258, 19.7, 3.548, 2.034, 4466.507, "", 431.388, 15.67, "", 
  "", 23.437, 0.8, 65.31}, {"SDN", "Africa", "Sudan", "2020-06-03", 5310., 
  137., 307., 9., 121.097, 3.124, 7.001, 0.205, "", "", "", "", "", "", "", 
  91.67, 4.3849269*^7, 23.258, 19.7, 3.548, 2.034, 4466.507, "", 431.388, 
  15.67, "", "", 23.437, 0.8, 65.31}, {"SDN", "Africa", "Sudan", 
  "2020-06-04", 5310., 0., 307., 0., 121.097, 0., 7.001, 0., "", "", "", "", 
  "", "", "", 91.67, 4.3849269*^7, 23.258, 19.7, 3.548, 2.034, 4466.507, "", 
  431.388, 15.67, "", "", 23.437, 0.8, 65.31}, 
 {"SDN", "Africa", "Sudan", "2020-06-05", 5499., 189., 314., 7., 125.407, 
  4.31, 7.161, 0.16, "", "", "", "", "", "", "", 91.67, 4.3849269*^7, 23.258, 
  19.7, 3.548, 2.034, 4466.507, "", 431.388, 15.67, "", "", 23.437, 0.8, 
  65.31}, {"SDN", "Africa", "Sudan", "2020-06-06", 5714., 215., 333., 19., 
  130.31, 4.903, 7.594, 0.433, "", "", "", "", "", "", "", 91.67, 
  4.3849269*^7, 23.258, 19.7, 3.548, 2.034, 4466.507, "", 431.388, 15.67, "", 
  "", 23.437, 0.8, 65.31}, {"SDN", "Africa", "Sudan", "2020-06-07", 5865., 
  151., 347., 14., 133.754, 3.444, 7.913, 0.319, "", "", "", "", "", "", "", 
  91.67, 4.3849269*^7, 23.258, 19.7, 3.548, 2.034, 4466.507, "", 431.388, 
  15.67, "", "", 23.437, 0.8, 65.31}, {"SDN", "Africa", "Sudan", 
  "2020-06-08", 6083., 218., 359., 12., 138.725, 4.972, 8.187, 0.274, "", "", 
  "", "", "", "", "", 91.67, 4.3849269*^7, 23.258, 19.7, 3.548, 2.034, 
  4466.507, "", 431.388, 15.67, "", "", 23.437, 0.8, 65.31}, 
 {"SDN", "Africa", "Sudan", "2020-06-09", 6242., 159., 372., 13., 142.351, 
  3.626, 8.484, 0.296, "", "", "", "", "", "", "", 91.67, 4.3849269*^7, 
  23.258, 19.7, 3.548, 2.034, 4466.507, "", 431.388, 15.67, "", "", 23.437, 
  0.8, 65.31}, {"SDN", "Africa", "Sudan", "2020-06-10", 6242., 0., 372., 0., 
  142.351, 0., 8.484, 0., "", "", "", "", "", "", "", 91.67, 4.3849269*^7, 
  23.258, 19.7, 3.548, 2.034, 4466.507, "", 431.388, 15.67, "", "", 23.437, 
  0.8, 65.31}, {"SDN", "Africa", "Sudan", "2020-06-11", 6427., 185., 389., 
  17., 146.57, 4.219, 8.871, 0.388, "", "", "", "", "", "", "", 91.67, 
  4.3849269*^7, 23.258, 19.7, 3.548, 2.034, 4466.507, "", 431.388, 15.67, "", 
  "", 23.437, 0.8, 65.31}, {"SDN", "Africa", "Sudan", "2020-06-12", 6730., 
  303., 413., 24., 153.48, 6.91, 9.419, 0.547, "", "", "", "", "", "", "", 
  84.26, 4.3849269*^7, 23.258, 19.7, 3.548, 2.034, 4466.507, "", 431.388, 
  15.67, "", "", 23.437, 0.8, 65.31}, {"SDN", "Africa", "Sudan", 
  "2020-06-13", 6879., 149., 433., 20., 156.878, 3.398, 9.875, 0.456, "", "", 
  "", "", "", "", "", 84.26, 4.3849269*^7, 23.258, 19.7, 3.548, 2.034, 
  4466.507, "", 431.388, 15.67, "", "", 23.437, 0.8, 65.31}, 
 {"SDN", "Africa", "Sudan", "2020-06-14", 6879., 0., 433., 0., 156.878, 0., 
  9.875, 0., "", "", "", "", "", "", "", 84.26, 4.3849269*^7, 23.258, 19.7, 
  3.548, 2.034, 4466.507, "", 431.388, 15.67, "", "", 23.437, 0.8, 65.31}, 
 {"SDN", "Africa", "Sudan", "2020-06-15", 7220., 341., 459., 26., 164.655, 
  7.777, 10.468, 0.593, "", "", "", "", "", "", "", 84.26, 4.3849269*^7, 
  23.258, 19.7, 3.548, 2.034, 4466.507, "", 431.388, 15.67, "", "", 23.437, 
  0.8, 65.31}, {"SDN", "Africa", "Sudan", "2020-06-16", 7220., 0., 459., 0., 
  164.655, 0., 10.468, 0., "", "", "", "", "", "", "", 84.26, 4.3849269*^7, 
  23.258, 19.7, 3.548, 2.034, 4466.507, "", 431.388, 15.67, "", "", 23.437, 
  0.8, 65.31}, {"SDN", "Africa", "Sudan", "2020-06-17", 7740., 520., 477., 
  18., 176.514, 11.859, 10.878, 0.41, "", "", "", "", "", "", "", 84.26, 
  4.3849269*^7, 23.258, 19.7, 3.548, 2.034, 4466.507, "", 431.388, 15.67, "", 
  "", 23.437, 0.8, 65.31}, {"SDN", "Africa", "Sudan", "2020-06-18", 8020., 
  280., 487., 10., 182.899, 6.386, 11.106, 0.228, "", "", "", "", "", "", "", 
  84.26, 4.3849269*^7, 23.258, 19.7, 3.548, 2.034, 4466.507, "", 431.388, 
  15.67, "", "", 23.437, 0.8, 65.31}, {"SDN", "Africa", "Sudan", 
  "2020-06-19", 8020., 0., 487., 0., 182.899, 0., 11.106, 0., "", "", "", "", 
  "", "", "", 84.26, 4.3849269*^7, 23.258, 19.7, 3.548, 2.034, 4466.507, "", 
  431.388, 15.67, "", "", 23.437, 0.8, 65.31}, 
 {"SDN", "Africa", "Sudan", "2020-06-20", 8316., 296., 506., 19., 189.65, 
  6.75, 11.54, 0.433, "", "", "", "", "", "", "", 84.26, 4.3849269*^7, 
  23.258, 19.7, 3.548, 2.034, 4466.507, "", 431.388, 15.67, "", "", 23.437, 
  0.8, 65.31}, {"SDN", "Africa", "Sudan", "2020-06-21", 8580., 264., 521., 
  15., 195.67, 6.021, 11.882, 0.342, "", "", "", "", "", "", "", 84.26, 
  4.3849269*^7, 23.258, 19.7, 3.548, 2.034, 4466.507, "", 431.388, 15.67, "", 
  "", 23.437, 0.8, 65.31}, {"SDN", "Africa", "Sudan", "2020-06-22", 8580., 
  0., 521., 0., 195.67, 0., 11.882, 0., "", "", "", "", "", "", "", 84.26, 
  4.3849269*^7, 23.258, 19.7, 3.548, 2.034, 4466.507, "", 431.388, 15.67, "", 
  "", 23.437, 0.8, 65.31}, {"SDN", "Africa", "Sudan", "2020-06-23", 8698., 
  118., 533., 12., 198.361, 2.691, 12.155, 0.274, "", "", "", "", "", "", "", 
  84.26, 4.3849269*^7, 23.258, 19.7, 3.548, 2.034, 4466.507, "", 431.388, 
  15.67, "", "", 23.437, 0.8, 65.31}, {"SDN", "Africa", "Sudan", 
  "2020-06-24", 8889., 191., 548., 15., 202.717, 4.356, 12.497, 0.342, "", 
  "", "", "", "", "", "", 84.26, 4.3849269*^7, 23.258, 19.7, 3.548, 2.034, 
  4466.507, "", 431.388, 15.67, "", "", 23.437, 0.8, 65.31}, 
 {"SDN", "Africa", "Sudan", "2020-06-25", 8889., 0., 548., 0., 202.717, 0., 
  12.497, 0., "", "", "", "", "", "", "", 84.26, 4.3849269*^7, 23.258, 19.7, 
  3.548, 2.034, 4466.507, "", 431.388, 15.67, "", "", 23.437, 0.8, 65.31}, 
 {"SDN", "Africa", "Sudan", "2020-06-26", 8984., 95., 556., 8., 204.884, 
  2.167, 12.68, 0.182, "", "", "", "", "", "", "", 84.26, 4.3849269*^7, 
  23.258, 19.7, 3.548, 2.034, 4466.507, "", 431.388, 15.67, "", "", 23.437, 
  0.8, 65.31}, {"SDN", "Africa", "Sudan", "2020-06-27", 9257., 273., 572., 
  16., 211.11, 6.226, 13.045, 0.365, "", "", "", "", "", "", "", 84.26, 
  4.3849269*^7, 23.258, 19.7, 3.548, 2.034, 4466.507, "", 431.388, 15.67, "", 
  "", 23.437, 0.8, 65.31}, {"SDN", "Africa", "Sudan", "2020-06-28", 9258., 
  1., 572., 0., 211.132, 0.023, 13.045, 0., "", "", "", "", "", "", "", 
  84.26, 4.3849269*^7, 23.258, 19.7, 3.548, 2.034, 4466.507, "", 431.388, 
  15.67, "", "", 23.437, 0.8, 65.31}, {"SDN", "Africa", "Sudan", 
  "2020-06-29", 9258., 0., 572., 0., 211.132, 0., 13.045, 0., "", "", "", "", 
  "", "", "", 84.26, 4.3849269*^7, 23.258, 19.7, 3.548, 2.034, 4466.507, "", 
  431.388, 15.67, "", "", 23.437, 0.8, 65.31}, 
 {"SDN", "Africa", "Sudan", "2020-06-30", 9258., 0., 572., 0., 211.132, 0., 
  13.045, 0., "", "", "", "", "", "", "", 84.26, 4.3849269*^7, 23.258, 19.7, 
  3.548, 2.034, 4466.507, "", 431.388, 15.67, "", "", 23.437, 0.8, 65.31}, 
 {"SDN", "Africa", "Sudan", "2020-07-01", 9258., 0., 572., 0., 211.132, 0., 
  13.045, 0., "", "", "", "", "", "", "", 84.26, 4.3849269*^7, 23.258, 19.7, 
  3.548, 2.034, 4466.507, "", 431.388, 15.67, "", "", 23.437, 0.8, 65.31}, 
 {"SDN", "Africa", "Sudan", "2020-07-02", 9573., 315., 602., 30., 218.316, 
  7.184, 13.729, 0.684, "", "", "", "", "", "", "", 84.26, 4.3849269*^7, 
  23.258, 19.7, 3.548, 2.034, 4466.507, "", 431.388, 15.67, "", "", 23.437, 
  0.8, 65.31}, {"SDN", "Africa", "Sudan", "2020-07-03", 9573., 0., 602., 0., 
  218.316, 0., 13.729, 0., "", "", "", "", "", "", "", "", 4.3849269*^7, 
  23.258, 19.7, 3.548, 2.034, 4466.507, "", 431.388, 15.67, "", "", 23.437, 
  0.8, 65.31}, {"SDN", "Africa", "Sudan", "2020-07-04", 9663., 90., 604., 2., 
  220.369, 2.052, 13.774, 0.046, "", "", "", "", "", "", "", "", 
  4.3849269*^7, 23.258, 19.7, 3.548, 2.034, 4466.507, "", 431.388, 15.67, "", 
  "", 23.437, 0.8, 65.31}, {"SDN", "Africa", "Sudan", "2020-07-05", 9663., 
  0., 604., 0., 220.369, 0., 13.774, 0., "", "", "", "", "", "", "", "", 
  4.3849269*^7, 23.258, 19.7, 3.548, 2.034, 4466.507, "", 431.388, 15.67, "", 
  "", 23.437, 0.8, 65.31}, {"SDN", "Africa", "Sudan", "2020-07-06", 9767., 
  104., 608., 4., 222.74, 2.372, 13.866, 0.091, "", "", "", "", "", "", "", 
  "", 4.3849269*^7, 23.258, 19.7, 3.548, 2.034, 4466.507, "", 431.388, 15.67, 
  "", "", 23.437, 0.8, 65.31}, {"SDN", "Africa", "Sudan", "2020-07-07", 
  9767., 0., 608., 0., 222.74, 0., 13.866, 0., "", "", "", "", "", "", "", 
  "", 4.3849269*^7, 23.258, 19.7, 3.548, 2.034, 4466.507, "", 431.388, 15.67, 
  "", "", 23.437, 0.8, 65.31}, {"SDN", "Africa", "Sudan", "2020-07-08", 
  9997., 230., 622., 14., 227.986, 5.245, 14.185, 0.319, "", "", "", "", "", 
  "", "", "", 4.3849269*^7, 23.258, 19.7, 3.548, 2.034, 4466.507, "", 
  431.388, 15.67, "", "", 23.437, 0.8, 65.31}, 
 {"SUR", "South America", "Suriname", "2020-03-15", 1., 1., 0., 0., 1.705, 
  1.705, 0., 0., "", "", "", "", "", "", "", 33.33, 586634., 3.612, 29.6, 
  6.933, 4.229, 13767.119, "", 258.314, 12.54, 7.4, 42.9, 67.779, 3.1, 
  71.68}, {"SUR", "South America", "Suriname", "2020-03-21", 1., 0., 0., 0., 
  1.705, 0., 0., 0., "", "", "", "", "", "", "", 52.78, 586634., 3.612, 29.6, 
  6.933, 4.229, 13767.119, "", 258.314, 12.54, 7.4, 42.9, 67.779, 3.1, 
  71.68}, {"SUR", "South America", "Suriname", "2020-03-22", 5., 4., 0., 0., 
  8.523, 6.819, 0., 0., "", "", "", "", "", "", "", 52.78, 586634., 3.612, 
  29.6, 6.933, 4.229, 13767.119, "", 258.314, 12.54, 7.4, 42.9, 67.779, 3.1, 
  71.68}, {"SUR", "South America", "Suriname", "2020-03-23", 5., 0., 0., 0., 
  8.523, 0., 0., 0., "", "", "", "", "", "", "", 52.78, 586634., 3.612, 29.6, 
  6.933, 4.229, 13767.119, "", 258.314, 12.54, 7.4, 42.9, 67.779, 3.1, 
  71.68}, {"SUR", "South America", "Suriname", "2020-03-24", 6., 1., 0., 0., 
  10.228, 1.705, 0., 0., "", "", "", "", "", "", "", 52.78, 586634., 3.612, 
  29.6, 6.933, 4.229, 13767.119, "", 258.314, 12.54, 7.4, 42.9, 67.779, 3.1, 
  71.68}, {"SUR", "South America", "Suriname", "2020-03-25", 8., 2., 0., 0., 
  13.637, 3.409, 0., 0., "", "", "", "", "", "", "", 52.78, 586634., 3.612, 
  29.6, 6.933, 4.229, 13767.119, "", 258.314, 12.54, 7.4, 42.9, 67.779, 3.1, 
  71.68}, {"SUR", "South America", "Suriname", "2020-03-26", 8., 0., 0., 0., 
  13.637, 0., 0., 0., "", "", "", "", "", "", "", 52.78, 586634., 3.612, 
  29.6, 6.933, 4.229, 13767.119, "", 258.314, 12.54, 7.4, 42.9, 67.779, 3.1, 
  71.68}, {"SUR", "South America", "Suriname", "2020-03-27", 8., 0., 0., 0., 
  13.637, 0., 0., 0., "", "", "", "", "", "", "", 52.78, 586634., 3.612, 
  29.6, 6.933, 4.229, 13767.119, "", 258.314, 12.54, 7.4, 42.9, 67.779, 3.1, 
  71.68}, {"SUR", "South America", "Suriname", "2020-03-28", 8., 0., 0., 0., 
  13.637, 0., 0., 0., "", "", "", "", "", "", "", 71.3, 586634., 3.612, 29.6, 
  6.933, 4.229, 13767.119, "", 258.314, 12.54, 7.4, 42.9, 67.779, 3.1, 
  71.68}, {"SUR", "South America", "Suriname", "2020-03-29", 8., 0., 0., 0., 
  13.637, 0., 0., 0., "", "", "", "", "", "", "", 71.3, 586634., 3.612, 29.6, 
  6.933, 4.229, 13767.119, "", 258.314, 12.54, 7.4, 42.9, 67.779, 3.1, 
  71.68}, {"SUR", "South America", "Suriname", "2020-03-30", 8., 0., 0., 0., 
  13.637, 0., 0., 0., "", "", "", "", "", "", "", 71.3, 586634., 3.612, 29.6, 
  6.933, 4.229, 13767.119, "", 258.314, 12.54, 7.4, 42.9, 67.779, 3.1, 
  71.68}, {"SUR", "South America", "Suriname", "2020-03-31", 8., 0., 0., 0., 
  13.637, 0., 0., 0., "", "", "", "", "", "", "", 71.3, 586634., 3.612, 29.6, 
  6.933, 4.229, 13767.119, "", 258.314, 12.54, 7.4, 42.9, 67.779, 3.1, 
  71.68}, {"SUR", "South America", "Suriname", "2020-04-01", 10., 2., 0., 0., 
  17.046, 3.409, 0., 0., "", "", "", "", "", "", "", 71.3, 586634., 3.612, 
  29.6, 6.933, 4.229, 13767.119, "", 258.314, 12.54, 7.4, 42.9, 67.779, 3.1, 
  71.68}, {"SUR", "South America", "Suriname", "2020-04-02", 10., 0., 0., 0., 
  17.046, 0., 0., 0., "", "", "", "", "", "", "", 71.3, 586634., 3.612, 29.6, 
```
