## Supplementary material for "A Surprising formula for the spread of Covid-19 Under Aggressive Management": 2 programs and their description: worldfile.txt

```
(*PUT THE REGION: "Europe", ... ; "ALL"  FOR THE WORLD :*)
reg="Europe"; 
(*THE REGIONS:  Europe,Asia,North America,South America *)

(*FOR YOUR GROUP, MAKE  "grp=1" AND  PUT THE COUNTRIES :*)
grp=1; grpx={"Israel"};   grpx={"United States"};     
(*grp=0 - NO GROUP; USUAL NAMES: United Kingdom, Russia *)

(*FOR THE FIRST RUN OF REGION/GROUP DELETE PRIOR FILES :*)
delprev=0; 
(*delprev=1 - DELETES  "world-now.txt", "world-prev.txt"*)
```
