## Supplementary material for "A Surprising formula for the spread of Covid-19 Under Aggressive Management": 2 programs and their description: forusa.txt

```
If[1==1,
Get["forustat.txt"];
(*USA:*)
If[1==2,SetDirectory["C:/home/METTSY"]];  (*CHANGE FOLDER HERE!*)
date=Table[Date[][[i]],{i,1,3}];
url=0;url=1; url=2;    url=2; 
blist={"Virgin Islands", "Northern Mariana Islands","Puerto Rico",
"Guam", "District of Columbia"};
Print["IVAN's FORECAST FOR ALL USA: ",date];
If[url<2,
If[url==0,uu = ReadList["full-USA-now.txt", Record,
   RecordSeparators -> {",", "\n"}]; 
If[1==1,uu = ReadList["testdata.txt", Record,
   RecordSeparators -> {",", "\n"}]]; 
luu=Length[uu]/5];
If[url==1,Run["fordat.ahk"];
uu = ReadList["testdata.txt", Record,
   RecordSeparators -> {",", "\n"}]; luu=Length[uu]/5];
If[Not[IntegerQ[luu]],Print["Problem"]];
datenow = ToExpression[StringSplit[uu[[5*luu-4]], {"-"}]]; 
datein = {2020, 6, 15}; dn = DayCount[datein, datenow]; 
dtn=StringJoin[ToString[datenow[[2]]],"-",ToString[datenow[[3]]]];
If[11==22,Do[If[Not[uu[[5*luu-3-5*55*i]]=="Wyoming"],
Print["Bad Data: ", uu[[5*luu-3-5*55*i]]," i=", i]],{i,0,0+dn}]];
wwx={}; Do[yes=1; Do[If[uu[[5*i-3]]==blist[[j]], yes=0],{j,1,5}];
If[yes==1, wwx=Join[wwx,{Table[uu[[5*(i-1)+j]],{j,1,5}]}]],{i,2,luu}];
lwwx=Length[wwx] ];

If[url==2,urx = Import["https://raw.githubusercontent.com/nytimes/covid-19-data/master/us-states.csv"];
If[1==2,urx=Get["usa-9-11.txt"]];
luu=Length[urx]; datenow = 
ToExpression[StringSplit[urx[[luu,1]], {"-"}]]; 
datein = {2020, 6, 15}; dn = DayCount[datein, datenow]; 
dtn=StringJoin[ToString[datenow[[2]]],"-",ToString[datenow[[3]]]];
Put[urx, StringJoin["usa-",dtn,".txt"]];
If[11==22,Do[If[Not[urx[[luu-55*i,2]]=="Wyoming"],
Print["Bad Data: ",urx[[luu-55*i,2]] ," i=", i]],{i,0,0+dn}]];
wwx={};
Do[yes=1; Do[If[urx[[i,2]]==blist[[j]], yes=0],{j,1,Length[blist]}];
If[yes==1, wwx=Join[wwx,{urx[[i]]}]],{i,2,luu}];lwwx=Length[wwx] ] ;

If[lwwx==0, Print["RUN AGAIN: NO DATA"], 

Do[If[Not[wwx[[lwwx-50*i,2]]=="Wyoming"],
Print["Bad Data: ", wwx[[lwwx-50*i,2]]," ", wwx[[lwwx-50*i,1]]," i=", i]],
{i,0,0+dn}];
vv=Table[wwx[[i]],{i,lwwx-50*(0+dn)+1,lwwx}]; lvv=Length[vv]/50;
dat=Table[vv[[1+50*(j-1),1]],{j,1,lvv}];
nam=Table[vv[[j,2]],{j,1,50}];

Do[Do[If[Not[vv[[i+50(j-1),2]]==nam[[i]]],
Print["BAD NAME: i=",i," nam=",nam[[i]]]],{i,1,50}],{j,1,lvv}]; 
Do[ tab[i]=Table[vv[[i+50*(j-1),4]],{j,1,lvv}],{i,1,50}];
file1=StringJoin["usa-table-",dtn,".txt"];
file2=StringJoin["usa-stats-",dtn,".txt"];
file3=StringJoin["usa-names-",dtn,".txt"];
file4=StringJoin["usa-curve-",dtn,".dat"];
file5=StringJoin["usa-image-",dtn,".pdf"];
Put[Table[ToExpression[tab[i]],{i,1,50}],file1];
(*"C:/home/METTSY/tab-50-now.txt"*)
If[Not[FileExistsQ[file2]],Put[{dat[[1]],dat[[lvv]]},file2]];
(*"C:/home/METTSY/dat-50-now.txt";*)
Put[Table[nam[[s]],{s,1,50}],file3];
(*"C:/home/METTSY/nam-50-now.txt";*)

If[1==1, fil=1; If[FileExistsQ[file1],wss=Get[file1]; lvv=Length[wss[[1]]],
fil=0; wss=Table[tab[s],{s,1,50}]];
If[FileExistsQ[file2]&&fil==1,dats=Get[file2],
dats={dat[[1]],dat[[lvv]]}];
If[FileExistsQ[file3]&&fil==1,nams=Get[file3],
nams=nam]];

co=2.0; do=0.48;
Do[ (*s*) Print[""];
Print["Forecast ", nams[[s]]];
Print[ "From ", dats[[1]], " to ",dats[[2]],
" init cases: ",wss[[s]][[1]]];
ws=wss[[s]]; lw=Length[tab[s]]; wt=Table[ws[[i]],
{i,1,lw}];
wtab[s]=wt; sc=Round[Log[Max[1,wt[[lw]]]]/Log[10.]]-1;
ww = Table[{i/10., (wt[[i]]-wt[[1]])/10^sc}, {i, 1, lw}];
yy = ListPlot[ww, PlotStyle -> {Red, Thick}];
wx=Table[ww[[i]], {i,lw-9,lw}];
fun[c_,d_,x_]:=x^(c/2)*Cos[d*Log[Max[1,x]]]; dis[c_,d_,cc_]:=
Sqrt[Sum[(cc*fun[c,d,wx[[i,1]]]-wx[[i,2]])^2,{i,1,10}]];
mind=1000; cm=co; dm=do; ccm=fun[co,do,wx[[1,1]]/Max[0.1,wx[[1,2]]]];
Do[Do[c=co+j*0.1;d=do+jj*0.02; cc=wx[[1,2]]/Max[0.1,fun[c,d,wx[[1,1]]]];
If[dis[c,d,cc]<mind, mind=dis[c,d,cc]; cm=c; dm=d; ccm=cc;
If[1==2,Print[j," ",jj," min=",mind]]], {j,0,8}],{jj,0,8}];
zz= Plot[ccm*fun[cm,dm,z],{z,0,ww[[lw,1]]}, PlotStyle->{Blue, Thick},
PlotRange->{0,ww[[lw,2]]+1}]; wxz[s]=wx;
lin[s][x_]:=If[(wxz[s][[10,1]]-wxz[s][[1,1]])==0,wxz[s][[1,2]], 
wxz[s][[1,2]]+ ((wxz[s][[10,2]]-wxz[s][[1,2]])/(wxz[s][[10,1]]
-wxz[s][[1,1]]))*(x-wxz[s][[1,1]])];
lcoez[s]=If[(wxz[s][[10,1]]-wxz[s][[1,1]])<0.1,0,
(wxz[s][[10,2]]-wxz[s][[1,2]])/(wxz[s][[10,1]]-wxz[s][[1,1]])];
xx=Plot[If[lin[s][z]>0,lin[s][z],0], {z,0,ww[[lw,1]]}, 
PlotStyle->{Green,Thin},PlotRange->{0,ww[[lw,2]]+3}];
dmin=Sqrt[Sum[(ccm*fun[cm,dm,ww[[i,1]]]-ww[[i,2]])^2,{i,lw-20,lw}]];
dlin=Sqrt[Sum[(lin[s][ww[[i,1]]]-ww[[i,2]])^2,{i,lw-20,lw}]];
top=Exp[ArcTan[cm/(2dm)]/dm];
If[1==2,cmdm=StringJoin["cm=",ToString[cm]," dm=",ToString[dm], " ccm=",
ToString[ccm]," LinTan=",ToString[lcoez[s]]];
midi=StringJoin["mind=",ToString[mind]," dlin=",ToString[dlin], 
" forecast=",If[dlin<mind,"Linear", ToString[top]]];
lmidi=Min[40,Length[Characters[midi]]];lcmdm=Min[40,Length[Characters[cmdm]]];
Print[StringTake[cmdm,lcmdm]];Print[StringTake[midi,lmidi]] ];
Print["cm=",cm," dm=",dm, " ccm=",ccm," tangt=",lcoez[s]];
Print["mind=",mind," dlin=",dlin, " forecast=",
If[dlin<mind,"Linear", top]]; 
scz[s]=sc; ccmz[s]=ccm; cmz[s]=cm; dmz[s]=dm; topz[s]=top;
dlinz[s]=dlin; mindz[s]=mind;
If[1==2&&dlin<mind, Print["Linear is Better"]];
ss=Show[xx,yy,zz]; If[1==2,Print[ss]], {s,1,50}];
Put[Table[{dats[[1]],dats[[2]],nams[[s]],
scz[s],ccmz[s],cmz[s],dmz[s],topz[s],dlinz[s], 
mindz[s],Table[lin[u][x],{u,1,1}]},{s,1,50}],"usa-parameters.txt"];

Print[""]; all=50; all=50; takeall=1; neg=1; (*takeall=0 - phase 2 only*)
glist={}; cgood=0;  ctake=0; tlist={};       (*neg=1 - allow negative*)
Do[(*s*) If[(topz[s]<lw/10+4 && dlinz[s]>1.5*mindz[s]) ||
lcoez[s]<0.4,cgood=cgood+1;
glist=Join[glist,{nam[[s]]}]];
If[dlinz[s]>mindz[s],ctake=ctake+1;
tlist=Join[tlist,{nam[[s]]}]],{s,1,50}];
If[1==2,zzz=Table[lin[s][3.8],{s,3,3}][[1]];Print[zzz];
Do[If[dlinz[s]<mindz[s],Print[ takeall*(10^scz[s])*lin[s][4.2]]],{s,1,50}]];
full[x_]:=Sum[If[dlinz[s]<mindz[s], takeall*(10^scz[s])*lin[s][x],
If[x<topz[s]||neg==1,(10^scz[s])*ccmz[s]*fun[cmz[s],dmz[s],x],
(10^scz[s])*ccmz[s]*fun[cmz[s],dmz[s],topz[s]] ]],{s,1,all}]; 
total=Table[Sum[If[dlinz[i]<mindz[i],takeall,1]*
wtab[i][[j]],{i,1,all}],{j,1,lw}];
scc=Round[Log[total[[lw]]]/Log[10.]]-1; scc=5;
Print["TOTAL ",all," STATES: ", dat[[1]], " - ",dat[[lvv]],
" Init Cases: ",
total[[1]], " scale=",scc]; 
Print["States: Phase-two ",cgood,";  Non-Linear ",ctake]; 
Print[""];
wtotx = Table[{i/10., (total[[i]]-total[[1]])/10^scc}, {i, 1, 1}];
wtoty = Table[{i/10., (total[[i]]-total[[1]])/10^scc}, {i, 1, lw}];
xtot = ListPlot[wtotx, PlotStyle -> {Red, Thick}];
ytot = ListPlot[wtoty, PlotStyle -> {Red, Thick}];
ztot = Plot[If[full[z] > 0, full[z]/10^scc, 0], {z, 0, lw/10.}, 
PlotStyle -> {Blue, Thin}, PlotRange->{0,wtoty[[lw-1+1,2]]+3}];
sss=Show[ztot,xtot,ytot]; Print[sss];

zro=0; zio=50;
Do[If[full[zi/10.+0.2]<full[zi/10.] && zio==50,
zro= full[zi/10.]/10^scc; zio=zi],{zi,50,Min[lw+120,2*lw]}];
If[zio==50, zio=Min[lw+120,2*lw]; zro=full[zio/10.]/10^scc];
datio={2020, 6, 15}; datio=datein;
 zidd=DatePlus[datio,zio];
zid=StringJoin[ToString[zidd[[2]]],"-",
ToString[zidd[[3]]]]; ptt={zio/10.,zro};
pttd={(zio+lw)/20, full[(zio+lw)/20]/10^scc};
zrom=Round[100*zro]/1000.;
If[1==2,zid="10-19"];

xxtott = ListPlot[wtotx, PlotStyle -> {Red, Thick}];
yytott = ListPlot[wtoty, PlotStyle -> {Red, Thick}];
zztott = Plot[If[full[z] > 0, full[z]/10^scc, 0], 
{z, 0, zio/10.+2}, PlotStyle -> {Purple, Thickness[0.003]}, 
PlotRange -> {0, 2*wtoty[[lw-1+1, 2]] + 3}];
zzztott=Graphics[{White,Disk[ptt,{1.3,0.4}],PointSize[Large], Purple,
Text[Style[zid, Bold, Italic, 8 ], Offset[{-0, +0}, ptt]]}];
zzztotd=Graphics[{White,Disk[pttd,{1.3,0.4}],PointSize[Large], Purple,
Text[Style[dtn, Bold, 6 ], Offset[{-0, +0}, pttd]]}];
sssst = Show[zztott,zzztott,yytott]; 
ssssd = Show[zztott,zzztott,zzztotd,yytott];   
If[Not[FileExistsQ[file4]]||Not[FileExistsQ["usa-all-prev.dat"]],
If[FileExistsQ["usa-all-prev.dat"]&&FileExistsQ["usa-all-now.dat"],
DeleteFile["usa-all-prev.dat"]];
If[FileExistsQ["usa-all-now.dat"],
CopyFile["usa-all-now.dat","usa-all-prev.dat"]]];
Put[ssssd,file4]; Put[ssssd,"usa-all-now.dat"];
If[1==2,Export[file5,sssst];Print[sssst]]; 
If[1==2,ssxxt=Get["C:/home/METTSY/usa-all-init.dat"];Print[ssxxt]];
If[1==2,ssxxt = Get["usa-all-init.dat"];
xxxx=Show[zztot, zzztot, yytot, ssxx]; If[1==2,Print[xxxx]] ];
Print["EXPECT TOT=", zro," AT ",zid];Print[""];
Print["PHASE-2: ",cgood," FROM ",all,", LIST:"];
Print[glist];Print[""];
Print["PHASE-1: ",Length[nam]-cgood," FROM ",all,", LIST:"];
Print[Complement[nam,glist]];Print[""];
Print["NON-LIN: ",ctake," FROM ",all,", LIST:"];
Print[tlist];Print[""];
Print["ALL CONSIDERED STATES: "];
Print[nam];

If[1==2,Clear[labx]];

If[1==1,
xxtot = ListPlot[wtotx, PlotStyle -> {Red, Thick}];
yytot = ListPlot[wtoty, PlotStyle -> {Red, Thick}, 
   PlotLabels ->  
    Placed[{StringJoin["Dots: Total cases \n from ", dats[[1]], 
       "\n to ", dats[[2]],"\n Initial : ",
ToString[N[Round[total[[1]]/10000]/100]]," M"]}, Above]];
labxx="Cherednik's Covid-19 projection: USA (via states)";
If[FileExistsQ[file2],uxux=Get[file2]; If[Length[uxux]>4,
ptx={uxux[[3]]/10.,uxux[[4]]};ptd=uxux[[5]];
labxx=StringJoin[labxx,"\n","9 day average: at ",ptd," about ",
ToString[Round[100*uxux[[4]]]/1000.],"M"]]];
If[StringQ[labx], labxx=StringJoin[labxx,labx]];

zztot = Plot[
If[full[z] > 0, full[z]/10^scc, 0], {z, 0, zio/10.+3}, 
   PlotStyle -> {Blue, Thickness[0.004]}, LabelStyle -> {Blue}, 
PlotLabel -> Style[labxx, 12, Black, Background -> Lighter[Yellow,0.8],
"\n\n\n TEST"],
PlotLabels -> 
    Placed[{StringJoin["\n\n\n\n\n\n\n\n\n\n\n\n\n\n Conditional USA forecast: 
", ToString[zio/10.],"(",zid,")",
" with ", ToString[zrom],"M"],
                 Style["\n\n\n\n\n\n\n\n\n\n\n\n\n\n\n\n\n Prior forecast is purple   ", 
Purple, Italic],
Style[If[StringQ[labx]&&1==2,
                       "\n\n\n\n\n\n\n\n\n\n\n\n\n\n\n\n\n\n\n Average curve is gray    ",""], 
Gray, Italic]}, Right], 
 (*PlotRange -> {0, 2*wtoty[[lw-1+1,2]]+3};*)
   PlotRange -> {0, zro+12}];

zztotf = Plot[
If[full[z] > 0, full[z]/10^scc, 0], {z, 0, zio/10.+3}, 
   PlotStyle -> {Blue, Thickness[0.004]}, LabelStyle -> {Blue}, 
PlotLabel -> Style[labxx, 12, Black, Background -> Lighter[Yellow,0.8]],
PlotLabels -> 
    Placed[{StringJoin["\n\n\n\n\n\n\n\n\n\n\n\n\n\n Conditional USA forecast: 
", ToString[zio/10.],"(",zid,")",
" with ", ToString[zrom],"M"],
Style["\n\n\n\n\n\n\n\n\n\n\n\n\n\n\n\n\n Prior forecast is purple   ", 
Purple, Italic],
Style[If[StringQ[labx],
"\n\n\n\n\n\n\n\n\n\n\n\n\n\n\n\n\n\n\n Average curve is gray    ",""], 
Gray, Italic]}, Right], 
   (*PlotRange -> {0, 2*wtoty[[lw-1+1,2]]+3};*)
     PlotRange -> {0, zro+12}];
zzztot=Graphics[
{PointSize[0.015], Blue, Arrowheads[Small],
Arrow[{ptt,{zio/10.,zro+2.5}}],
Point[ptt], Text[Style[zid,Bold, 12], Offset[{-0, +20}, ptt]]}];
If[1==2,sssx = Show[zztot,zzztot,yytot]; Print[sssx]]; 
If[1==2,Put[sssx, "C:/home/METTSY/usa-all-now.dat"]];
If[1==2,ssxx = Get["usa-all-init.dat"]; If[1==2,Print[ssxx]]]; 
If[10==10,ssxxx = Get["usa-all-prev.dat"]; If[1==2,Print[ssxxx]]]; 
If[10==10,xxxx = Show[zztot, zzztot, ssxxx, yytot]; Print[xxxx]];
If[10==11,xxxx = Show[zztot, zzztot, ssxx,ssxxx,yytot]; Print[xxxx]];
If[1==2,Export[file5, xxxx]]; Export["usa-all-now.pdf", xxxx];
If[1==1&&StringQ[labx],
If[1==2,ssxxxx = Get["usa-curve-6-7.dat"]]; ssxxxx=Show[ztota,zzztota];
If[1==2,xxxxx = Show[zztotf, zzztot, yytot, ssxx, ssxxx, ssxxxx]; 
Print[xxxxx]];  
xxxxx = Show[zztotf, zzztot, yytot, ssxxx, ssxxxx]; Print[xxxxx];  
Export[file5, xxxxx];
Export["usa-all-full.pdf", xxxxx];Export["usa-all-full.dat",xxxxx]];
]]]
```
