## Supplementary material for "A Surprising formula for the spread of Covid-19 Under Aggressive Management": 2 programs and their description: README.txt

```
USE THIS PROGRAM, CREATED BY IVAN CHEREDNIK,
AT YOUR OWN RISK. IT IS DESIGNED TO PRODUCE
PROJECTIONS BASED ON THE LATEST 20 DAYS, SO
FLUCTUATION ARE GRANTED.  FORECASTS ARE THE 
MAXIMUMA OF SLOW FORECAST CURVES; THE DAILY
SPIKES ARE NORMAL. MOVING AVERAGES PROVIDED 
FOR 9 PRIOR DATES ARE GENERALLY MORE STABLE.
EXPECT THE  "SATURATION"  TO MOVE OVER TIME. 
IF THERE IS NONE THEN 4 MONTHS WILL BE USED.
THE PROGRAM IS TO USE ONLY FOR LATER STAGES.

TO USE IT, YOU MUST AGREE WITH THESE TERMS.
ALL CREDITS GO TO IVAN CHEREDNIK, THE DATA
SOURCE IS github.com/nytimes/covid-19-data.
THE PROGRAM WAS CHECKED FOR MATHEMATICA 11.

1) PUT THE FILES IN ANY FOLDER. IF YOU USE
MathKern, THEN MAKE IT THE START FOLDER IN
"MathKern Properties". ALTERNATIVELY,  AND 
FOR "FULL" MATHEMATICA, BEGIN WITH COMMAND
SetDirectory["your folder"], NOTICE QUOTES.
THEN DO "<<forusa.txt": THE OUTPUT WILL BE  
IN "usa-all-now.pdf" (IF YOU USE MathKern).

2) EXE-TOOL.  CHANGE PATH OF "math.exe" TO 
ITS ACTUAL ONE IN YOUR SYSTEM, WHICH IS IN 
"mathpath.txt" (WITH QUOTES THERE).  CLICK 
ON "forusrun.exe" AND AFTER 30-40  SECONDS 
"usa-all-now.pdf" BECOMES OPEN.  THE COVID
DATA ARE UPDATED ABOUT 10am EST;  THERE IS 
NO HARM TO RUN  "forusrun.exe"  MANY TIMES.

THE INITIAL DATE IS "datein" in forusa.txt
AND forustat.txt; IT IS NOW 06/16; CHANGE
IT IF NEEDED,  FOLLOWING THE FORMAT THERE. 

THE PDF FILES PRODUCED BY "forusa.txt" AND
ITS OUTPUT IN  MATHEMATICA CONTAIN FURTHER 
RELEVANT INFORMATION. THIS SOFTWARE IS NOT 
FOR ANY COMMERCIAL USE; THIS IS A RESEARCH
TOOL! YOUR COMMENTS ARE APPRECIATED. -IVAN
```
